## Supplementary software v0.2.1 for "Virtual control arms for paediatric myopia trials: external validation of axial-elongation models": series.py

```
"""
Data structure for 1-dimensional cross-sectional and time series data
"""
from __future__ import annotations

from collections.abc import (
    Hashable,
    Iterable,
    Mapping,
    Sequence,
)
import operator
import sys
from textwrap import dedent
from typing import (
    IO,
    TYPE_CHECKING,
    Any,
    Callable,
    Literal,
    cast,
    overload,
)
import warnings
import weakref

import numpy as np

from pandas._config import (
    using_copy_on_write,
    warn_copy_on_write,
)
from pandas._config.config import _get_option

from pandas._libs import (
    lib,
    properties,
    reshape,
)
from pandas._libs.lib import is_range_indexer
from pandas.compat import PYPY
from pandas.compat._constants import REF_COUNT
from pandas.compat._optional import import_optional_dependency
from pandas.compat.numpy import function as nv
from pandas.errors import (
    ChainedAssignmentError,
    InvalidIndexError,
    _chained_assignment_method_msg,
    _chained_assignment_msg,
    _chained_assignment_warning_method_msg,
    _chained_assignment_warning_msg,
    _check_cacher,
)
from pandas.util._decorators import (
    Appender,
    Substitution,
    deprecate_nonkeyword_arguments,
    doc,
)
from pandas.util._exceptions import find_stack_level
from pandas.util._validators import (
    validate_ascending,
    validate_bool_kwarg,
    validate_percentile,
)

from pandas.core.dtypes.astype import astype_is_view
from pandas.core.dtypes.cast import (
    LossySetitemError,
    construct_1d_arraylike_from_scalar,
    find_common_type,
    infer_dtype_from,
    maybe_box_native,
    maybe_cast_pointwise_result,
)
from pandas.core.dtypes.common import (
    is_dict_like,
    is_integer,
    is_iterator,
    is_list_like,
    is_object_dtype,
    is_scalar,
    pandas_dtype,
    validate_all_hashable,
)
from pandas.core.dtypes.dtypes import (
    CategoricalDtype,
    ExtensionDtype,
    SparseDtype,
)
from pandas.core.dtypes.generic import (
    ABCDataFrame,
    ABCSeries,
)
from pandas.core.dtypes.inference import is_hashable
from pandas.core.dtypes.missing import (
    isna,
    na_value_for_dtype,
    notna,
    remove_na_arraylike,
)

from pandas.core import (
    algorithms,
    base,
    common as com,
    missing,
    nanops,
    ops,
    roperator,
)
from pandas.core.accessor import CachedAccessor
from pandas.core.apply import SeriesApply
from pandas.core.arrays import ExtensionArray
from pandas.core.arrays.arrow import (
    ListAccessor,
    StructAccessor,
)
from pandas.core.arrays.categorical import CategoricalAccessor
from pandas.core.arrays.sparse import SparseAccessor
from pandas.core.arrays.string_ import StringDtype
from pandas.core.construction import (
    array as pd_array,
    extract_array,
    sanitize_array,
)
from pandas.core.generic import (
    NDFrame,
    make_doc,
)
from pandas.core.indexers import (
    disallow_ndim_indexing,
    unpack_1tuple,
)
from pandas.core.indexes.accessors import CombinedDatetimelikeProperties
from pandas.core.indexes.api import (
    DatetimeIndex,
    Index,
    MultiIndex,
    PeriodIndex,
    default_index,
    ensure_index,
)
import pandas.core.indexes.base as ibase
from pandas.core.indexes.multi import maybe_droplevels
from pandas.core.indexing import (
    check_bool_indexer,
    check_dict_or_set_indexers,
)
from pandas.core.internals import (
    SingleArrayManager,
    SingleBlockManager,
)
from pandas.core.methods import selectn
from pandas.core.shared_docs import _shared_docs
from pandas.core.sorting import (
    ensure_key_mapped,
    nargsort,
)
from pandas.core.strings.accessor import StringMethods
from pandas.core.tools.datetimes import to_datetime

import pandas.io.formats.format as fmt
from pandas.io.formats.info import (
    INFO_DOCSTRING,
    SeriesInfo,
    series_sub_kwargs,
)
import pandas.plotting

if TYPE_CHECKING:
    from pandas._libs.internals import BlockValuesRefs
    from pandas._typing import (
        AggFuncType,
        AnyAll,
        AnyArrayLike,
        ArrayLike,
        Axis,
        AxisInt,
        CorrelationMethod,
        DropKeep,
        Dtype,
        DtypeObj,
        FilePath,
        Frequency,
        IgnoreRaise,
        IndexKeyFunc,
        IndexLabel,
        Level,
        MutableMappingT,
        NaPosition,
        NumpySorter,
        NumpyValueArrayLike,
        QuantileInterpolation,
        ReindexMethod,
        Renamer,
        Scalar,
        Self,
        SingleManager,
        SortKind,
        StorageOptions,
        Suffixes,
        ValueKeyFunc,
        WriteBuffer,
        npt,
    )

    from pandas.core.frame import DataFrame
    from pandas.core.groupby.generic import SeriesGroupBy

__all__ = ["Series"]

_shared_doc_kwargs = {
    "axes": "index",
    "klass": "Series",
    "axes_single_arg": "{0 or 'index'}",
    "axis": """axis : {0 or 'index'}
        Unused. Parameter needed for compatibility with DataFrame.""",
    "inplace": """inplace : bool, default False
        If True, performs operation inplace and returns None.""",
    "unique": "np.ndarray",
    "duplicated": "Series",
    "optional_by": "",
    "optional_reindex": """
index : array-like, optional
    New labels for the index. Preferably an Index object to avoid
    duplicating data.
axis : int or str, optional
    Unused.""",
}


def _coerce_method(converter):
    """
    Install the scalar coercion methods.
    """

    def wrapper(self):
        if len(self) == 1:
            warnings.warn(
                f"Calling {converter.__name__} on a single element Series is "
                "deprecated and will raise a TypeError in the future. "
                f"Use {converter.__name__}(ser.iloc[0]) instead",
                FutureWarning,
                stacklevel=find_stack_level(),
            )
            return converter(self.iloc[0])
        raise TypeError(f"cannot convert the series to {converter}")

    wrapper.__name__ = f"__{converter.__name__}__"
    return wrapper


# ----------------------------------------------------------------------
# Series class


# error: Cannot override final attribute "ndim" (previously declared in base
# class "NDFrame")
# error: Cannot override final attribute "size" (previously declared in base
# class "NDFrame")
# definition in base class "NDFrame"
class Series(base.IndexOpsMixin, NDFrame):  # type: ignore[misc]
    """
    One-dimensional ndarray with axis labels (including time series).

    Labels need not be unique but must be a hashable type. The object
    supports both integer- and label-based indexing and provides a host of
    methods for performing operations involving the index. Statistical
    methods from ndarray have been overridden to automatically exclude
    missing data (currently represented as NaN).

    Operations between Series (+, -, /, \\*, \\*\\*) align values based on their
    associated index values-- they need not be the same length. The result
    index will be the sorted union of the two indexes.

    Parameters
    ----------
    data : array-like, Iterable, dict, or scalar value
        Contains data stored in Series. If data is a dict, argument order is
        maintained.
    index : array-like or Index (1d)
        Values must be hashable and have the same length as `data`.
        Non-unique index values are allowed. Will default to
        RangeIndex (0, 1, 2, ..., n) if not provided. If data is dict-like
        and index is None, then the keys in the data are used as the index. If the
        index is not None, the resulting Series is reindexed with the index values.
    dtype : str, numpy.dtype, or ExtensionDtype, optional
        Data type for the output Series. If not specified, this will be
        inferred from `data`.
        See the :ref:`user guide <basics.dtypes>` for more usages.
    name : Hashable, default None
        The name to give to the Series.
    copy : bool, default False
        Copy input data. Only affects Series or 1d ndarray input. See examples.

    Notes
    -----
    Please reference the :ref:`User Guide <basics.series>` for more information.

    Examples
    --------
    Constructing Series from a dictionary with an Index specified

    >>> d = {'a': 1, 'b': 2, 'c': 3}
    >>> ser = pd.Series(data=d, index=['a', 'b', 'c'])
    >>> ser
    a   1
    b   2
    c   3
    dtype: int64

    The keys of the dictionary match with the Index values, hence the Index
    values have no effect.

    >>> d = {'a': 1, 'b': 2, 'c': 3}
    >>> ser = pd.Series(data=d, index=['x', 'y', 'z'])
    >>> ser
    x   NaN
    y   NaN
    z   NaN
    dtype: float64

    Note that the Index is first build with the keys from the dictionary.
    After this the Series is reindexed with the given Index values, hence we
    get all NaN as a result.

    Constructing Series from a list with `copy=False`.

    >>> r = [1, 2]
    >>> ser = pd.Series(r, copy=False)
    >>> ser.iloc[0] = 999
    >>> r
    [1, 2]
    >>> ser
    0    999
    1      2
    dtype: int64

    Due to input data type the Series has a `copy` of
    the original data even though `copy=False`, so
    the data is unchanged.

    Constructing Series from a 1d ndarray with `copy=False`.

    >>> r = np.array([1, 2])
    >>> ser = pd.Series(r, copy=False)
    >>> ser.iloc[0] = 999
    >>> r
    array([999,   2])
    >>> ser
    0    999
    1      2
    dtype: int64

    Due to input data type the Series has a `view` on
    the original data, so
    the data is changed as well.
    """

    _typ = "series"
    _HANDLED_TYPES = (Index, ExtensionArray, np.ndarray)

    _name: Hashable
    _metadata: list[str] = ["_name"]
    _internal_names_set = {"index", "name"} | NDFrame._internal_names_set
    _accessors = {"dt", "cat", "str", "sparse"}
    _hidden_attrs = (
        base.IndexOpsMixin._hidden_attrs | NDFrame._hidden_attrs | frozenset([])
    )

    # similar to __array_priority__, positions Series after DataFrame
    #  but before Index and ExtensionArray.  Should NOT be overridden by subclasses.
    __pandas_priority__ = 3000

    # Override cache_readonly bc Series is mutable
    # error: Incompatible types in assignment (expression has type "property",
    # base class "IndexOpsMixin" defined the type as "Callable[[IndexOpsMixin], bool]")
    hasnans = property(  # type: ignore[assignment]
        # error: "Callable[[IndexOpsMixin], bool]" has no attribute "fget"
        base.IndexOpsMixin.hasnans.fget,  # type: ignore[attr-defined]
        doc=base.IndexOpsMixin.hasnans.__doc__,
    )
    _mgr: SingleManager

    # ----------------------------------------------------------------------
    # Constructors

    def __init__(
        self,
        data=None,
        index=None,
        dtype: Dtype | None = None,
        name=None,
        copy: bool | None = None,
        fastpath: bool | lib.NoDefault = lib.no_default,
    ) -> None:
        if fastpath is not lib.no_default:
            warnings.warn(
                "The 'fastpath' keyword in pd.Series is deprecated and will "
                "be removed in a future version.",
                DeprecationWarning,
                stacklevel=find_stack_level(),
            )
        else:
            fastpath = False

        allow_mgr = False
        if (
            isinstance(data, (SingleBlockManager, SingleArrayManager))
            and index is None
            and dtype is None
            and (copy is False or copy is None)
        ):
            if not allow_mgr:
                # GH#52419
                warnings.warn(
                    f"Passing a {type(data).__name__} to {type(self).__name__} "
                    "is deprecated and will raise in a future version. "
                    "Use public APIs instead.",
                    DeprecationWarning,
                    stacklevel=2,
                )
            if using_copy_on_write():
                data = data.copy(deep=False)
            # GH#33357 called with just the SingleBlockManager
            NDFrame.__init__(self, data)
            if fastpath:
                # e.g. from _box_col_values, skip validation of name
                object.__setattr__(self, "_name", name)
            else:
                self.name = name
            return

        is_pandas_object = isinstance(data, (Series, Index, ExtensionArray))
        data_dtype = getattr(data, "dtype", None)
        original_dtype = dtype

        if isinstance(data, (ExtensionArray, np.ndarray)):
            if copy is not False and using_copy_on_write():
                if dtype is None or astype_is_view(data.dtype, pandas_dtype(dtype)):
                    data = data.copy()
        if copy is None:
            copy = False

        # we are called internally, so short-circuit
        if fastpath:
            # data is a ndarray, index is defined
            if not isinstance(data, (SingleBlockManager, SingleArrayManager)):
                manager = _get_option("mode.data_manager", silent=True)
                if manager == "block":
                    data = SingleBlockManager.from_array(data, index)
                elif manager == "array":
                    data = SingleArrayManager.from_array(data, index)
                allow_mgr = True
            elif using_copy_on_write() and not copy:
                data = data.copy(deep=False)

            if not allow_mgr:
                warnings.warn(
                    f"Passing a {type(data).__name__} to {type(self).__name__} "
                    "is deprecated and will raise in a future version. "
                    "Use public APIs instead.",
                    DeprecationWarning,
                    stacklevel=2,
                )

            if copy:
                data = data.copy()
            # skips validation of the name
            object.__setattr__(self, "_name", name)
            NDFrame.__init__(self, data)
            return

        if isinstance(data, SingleBlockManager) and using_copy_on_write() and not copy:
            data = data.copy(deep=False)

            if not allow_mgr:
                warnings.warn(
                    f"Passing a {type(data).__name__} to {type(self).__name__} "
                    "is deprecated and will raise in a future version. "
                    "Use public APIs instead.",
                    DeprecationWarning,
                    stacklevel=2,
                )

        name = ibase.maybe_extract_name(name, data, type(self))

        if index is not None:
            index = ensure_index(index)

        if dtype is not None:
            dtype = self._validate_dtype(dtype)

        if data is None:
            index = index if index is not None else default_index(0)
            if len(index) or dtype is not None:
                data = na_value_for_dtype(pandas_dtype(dtype), compat=False)
            else:
                data = []

        if isinstance(data, MultiIndex):
            raise NotImplementedError(
                "initializing a Series from a MultiIndex is not supported"
            )

        refs = None
        if isinstance(data, Index):
            if dtype is not None:
                data = data.astype(dtype, copy=False)

            if using_copy_on_write():
                refs = data._references
                data = data._values
            else:
                # GH#24096 we need to ensure the index remains immutable
                data = data._values.copy()
            copy = False

        elif isinstance(data, np.ndarray):
            if len(data.dtype):
                # GH#13296 we are dealing with a compound dtype, which
                #  should be treated as 2D
                raise ValueError(
                    "Cannot construct a Series from an ndarray with "
                    "compound dtype.  Use DataFrame instead."
                )
        elif isinstance(data, Series):
            if index is None:
                index = data.index
                data = data._mgr.copy(deep=False)
            else:
                data = data.reindex(index, copy=copy)
                copy = False
                data = data._mgr
        elif isinstance(data, Mapping):
            data, index = self._init_dict(data, index, dtype)
            dtype = None
            copy = False
        elif isinstance(data, (SingleBlockManager, SingleArrayManager)):
            if index is None:
                index = data.index
            elif not data.index.equals(index) or copy:
                # GH#19275 SingleBlockManager input should only be called
                # internally
                raise AssertionError(
                    "Cannot pass both SingleBlockManager "
                    "`data` argument and a different "
                    "`index` argument. `copy` must be False."
                )

            if not allow_mgr:
                warnings.warn(
                    f"Passing a {type(data).__name__} to {type(self).__name__} "
                    "is deprecated and will raise in a future version. "
                    "Use public APIs instead.",
                    DeprecationWarning,
                    stacklevel=2,
                )
                allow_mgr = True

        elif isinstance(data, ExtensionArray):
            pass
        else:
            data = com.maybe_iterable_to_list(data)
            if is_list_like(data) and not len(data) and dtype is None:
                # GH 29405: Pre-2.0, this defaulted to float.
                dtype = np.dtype(object)

        if index is None:
            if not is_list_like(data):
                data = [data]
            index = default_index(len(data))
        elif is_list_like(data):
            com.require_length_match(data, index)

        # create/copy the manager
        if isinstance(data, (SingleBlockManager, SingleArrayManager)):
            if dtype is not None:
                data = data.astype(dtype=dtype, errors="ignore", copy=copy)
            elif copy:
                data = data.copy()
        else:
            data = sanitize_array(data, index, dtype, copy)

            manager = _get_option("mode.data_manager", silent=True)
            if manager == "block":
                data = SingleBlockManager.from_array(data, index, refs=refs)
            elif manager == "array":
                data = SingleArrayManager.from_array(data, index)

        NDFrame.__init__(self, data)
        self.name = name
        self._set_axis(0, index)

        if original_dtype is None and is_pandas_object and data_dtype == np.object_:
            if self.dtype != data_dtype:
                warnings.warn(
                    "Dtype inference on a pandas object "
                    "(Series, Index, ExtensionArray) is deprecated. The Series "
                    "constructor will keep the original dtype in the future. "
                    "Call `infer_objects` on the result to get the old behavior.",
                    FutureWarning,
                    stacklevel=find_stack_level(),
                )

    def _init_dict(
        self, data: Mapping, index: Index | None = None, dtype: DtypeObj | None = None
    ):
        """
        Derive the "_mgr" and "index" attributes of a new Series from a
        dictionary input.

        Parameters
        ----------
        data : dict or dict-like
            Data used to populate the new Series.
        index : Index or None, default None
            Index for the new Series: if None, use dict keys.
        dtype : np.dtype, ExtensionDtype, or None, default None
            The dtype for the new Series: if None, infer from data.

        Returns
        -------
        _data : BlockManager for the new Series
        index : index for the new Series
        """
        keys: Index | tuple

        # Looking for NaN in dict doesn't work ({np.nan : 1}[float('nan')]
        # raises KeyError), so we iterate the entire dict, and align
        if data:
            # GH:34717, issue was using zip to extract key and values from data.
            # using generators in effects the performance.
            # Below is the new way of extracting the keys and values

            keys = tuple(data.keys())
            values = list(data.values())  # Generating list of values- faster way
        elif index is not None:
            # fastpath for Series(data=None). Just use broadcasting a scalar
            # instead of reindexing.
            if len(index) or dtype is not None:
                values = na_value_for_dtype(pandas_dtype(dtype), compat=False)
            else:
                values = []
            keys = index
        else:
            keys, values = default_index(0), []

        # Input is now list-like, so rely on "standard" construction:
        s = Series(values, index=keys, dtype=dtype)

        # Now we just make sure the order is respected, if any
        if data and index is not None:
            s = s.reindex(index, copy=False)
        return s._mgr, s.index

    # ----------------------------------------------------------------------

    @property
    def _constructor(self) -> Callable[..., Series]:
        return Series

    def _constructor_from_mgr(self, mgr, axes):
        ser = Series._from_mgr(mgr, axes=axes)
        ser._name = None  # caller is responsible for setting real name

        if type(self) is Series:
            # This would also work `if self._constructor is Series`, but
            #  this check is slightly faster, benefiting the most-common case.
            return ser

        # We assume that the subclass __init__ knows how to handle a
        #  pd.Series object.
        return self._constructor(ser)

    @property
    def _constructor_expanddim(self) -> Callable[..., DataFrame]:
        """
        Used when a manipulation result has one higher dimension as the
        original, such as Series.to_frame()
        """
        from pandas.core.frame import DataFrame

        return DataFrame

    def _constructor_expanddim_from_mgr(self, mgr, axes):
        from pandas.core.frame import DataFrame

        df = DataFrame._from_mgr(mgr, axes=mgr.axes)

        if type(self) is Series:
            # This would also work `if self._constructor_expanddim is DataFrame`,
            #  but this check is slightly faster, benefiting the most-common case.
            return df

        # We assume that the subclass __init__ knows how to handle a
        #  pd.DataFrame object.
        return self._constructor_expanddim(df)

    # types
    @property
    def _can_hold_na(self) -> bool:
        return self._mgr._can_hold_na

    # ndarray compatibility
    @property
    def dtype(self) -> DtypeObj:
        """
        Return the dtype object of the underlying data.

        Examples
        --------
        >>> s = pd.Series([1, 2, 3])
        >>> s.dtype
        dtype('int64')
        """
        return self._mgr.dtype

    @property
    def dtypes(self) -> DtypeObj:
        """
        Return the dtype object of the underlying data.

        Examples
        --------
        >>> s = pd.Series([1, 2, 3])
        >>> s.dtypes
        dtype('int64')
        """
        # DataFrame compatibility
        return self.dtype

    @property
    def name(self) -> Hashable:
        """
        Return the name of the Series.

        The name of a Series becomes its index or column name if it is used
        to form a DataFrame. It is also used whenever displaying the Series
        using the interpreter.

        Returns
        -------
        label (hashable object)
            The name of the Series, also the column name if part of a DataFrame.

        See Also
        --------
        Series.rename : Sets the Series name when given a scalar input.
        Index.name : Corresponding Index property.

        Examples
        --------
        The Series name can be set initially when calling the constructor.

        >>> s = pd.Series([1, 2, 3], dtype=np.int64, name='Numbers')
        >>> s
        0    1
        1    2
        2    3
        Name: Numbers, dtype: int64
        >>> s.name = "Integers"
        >>> s
        0    1
        1    2
        2    3
        Name: Integers, dtype: int64

        The name of a Series within a DataFrame is its column name.

        >>> df = pd.DataFrame([[1, 2], [3, 4], [5, 6]],
        ...                   columns=["Odd Numbers", "Even Numbers"])
        >>> df
           Odd Numbers  Even Numbers
        0            1             2
        1            3             4
        2            5             6
        >>> df["Even Numbers"].name
        'Even Numbers'
        """
        return self._name

    @name.setter
    def name(self, value: Hashable) -> None:
        validate_all_hashable(value, error_name=f"{type(self).__name__}.name")
        object.__setattr__(self, "_name", value)

    @property
    def values(self):
        """
        Return Series as ndarray or ndarray-like depending on the dtype.

        .. warning::

           We recommend using :attr:`Series.array` or
           :meth:`Series.to_numpy`, depending on whether you need
           a reference to the underlying data or a NumPy array.

        Returns
        -------
        numpy.ndarray or ndarray-like

        See Also
        --------
        Series.array : Reference to the underlying data.
        Series.to_numpy : A NumPy array representing the underlying data.

        Examples
        --------
        >>> pd.Series([1, 2, 3]).values
        array([1, 2, 3])

        >>> pd.Series(list('aabc')).values
        array(['a', 'a', 'b', 'c'], dtype=object)

        >>> pd.Series(list('aabc')).astype('category').values
        ['a', 'a', 'b', 'c']
        Categories (3, object): ['a', 'b', 'c']

        Timezone aware datetime data is converted to UTC:

        >>> pd.Series(pd.date_range('20130101', periods=3,
        ...                         tz='US/Eastern')).values
        array(['2013-01-01T05:00:00.000000000',
               '2013-01-02T05:00:00.000000000',
               '2013-01-03T05:00:00.000000000'], dtype='datetime64[ns]')
        """
        return self._mgr.external_values()

    @property
    def _values(self):
        """
        Return the internal repr of this data (defined by Block.interval_values).
        This are the values as stored in the Block (ndarray or ExtensionArray
        depending on the Block class), with datetime64[ns] and timedelta64[ns]
        wrapped in ExtensionArrays to match Index._values behavior.

        Differs from the public ``.values`` for certain data types, because of
        historical backwards compatibility of the public attribute (e.g. period
        returns object ndarray and datetimetz a datetime64[ns] ndarray for
        ``.values`` while it returns an ExtensionArray for ``._values`` in those
        cases).

        Differs from ``.array`` in that this still returns the numpy array if
        the Block is backed by a numpy array (except for datetime64 and
        timedelta64 dtypes), while ``.array`` ensures to always return an
        ExtensionArray.

        Overview:

        dtype       | values        | _values       | array                 |
        ----------- | ------------- | ------------- | --------------------- |
        Numeric     | ndarray       | ndarray       | NumpyExtensionArray   |
        Category    | Categorical   | Categorical   | Categorical           |
        dt64[ns]    | ndarray[M8ns] | DatetimeArray | DatetimeArray         |
        dt64[ns tz] | ndarray[M8ns] | DatetimeArray | DatetimeArray         |
        td64[ns]    | ndarray[m8ns] | TimedeltaArray| TimedeltaArray        |
        Period      | ndarray[obj]  | PeriodArray   | PeriodArray           |
        Nullable    | EA            | EA            | EA                    |

        """
        return self._mgr.internal_values()

    @property
    def _references(self) -> BlockValuesRefs | None:
        if isinstance(self._mgr, SingleArrayManager):
            return None
        return self._mgr._block.refs

    # error: Decorated property not supported
    @Appender(base.IndexOpsMixin.array.__doc__)  # type: ignore[misc]
    @property
    def array(self) -> ExtensionArray:
        return self._mgr.array_values()

    # ops
    def ravel(self, order: str = "C") -> ArrayLike:
        """
        Return the flattened underlying data as an ndarray or ExtensionArray.

        .. deprecated:: 2.2.0
            Series.ravel is deprecated. The underlying array is already 1D, so
            ravel is not necessary.  Use :meth:`to_numpy` for conversion to a numpy
            array instead.

        Returns
        -------
        numpy.ndarray or ExtensionArray
            Flattened data of the Series.

        See Also
        --------
        numpy.ndarray.ravel : Return a flattened array.

        Examples
        --------
        >>> s = pd.Series([1, 2, 3])
        >>> s.ravel()  # doctest: +SKIP
        array([1, 2, 3])
        """
        warnings.warn(
            "Series.ravel is deprecated. The underlying array is already 1D, so "
            "ravel is not necessary.  Use `to_numpy()` for conversion to a numpy "
            "array instead.",
            FutureWarning,
            stacklevel=2,
        )
        arr = self._values.ravel(order=order)
        if isinstance(arr, np.ndarray) and using_copy_on_write():
            arr.flags.writeable = False
        return arr

    def __len__(self) -> int:
        """
        Return the length of the Series.
        """
        return len(self._mgr)

    def view(self, dtype: Dtype | None = None) -> Series:
        """
        Create a new view of the Series.

        .. deprecated:: 2.2.0
            ``Series.view`` is deprecated and will be removed in a future version.
            Use :meth:`Series.astype` as an alternative to change the dtype.

        This function will return a new Series with a view of the same
        underlying values in memory, optionally reinterpreted with a new data
        type. The new data type must preserve the same size in bytes as to not
        cause index misalignment.

        Parameters
        ----------
        dtype : data type
            Data type object or one of their string representations.

        Returns
        -------
        Series
            A new Series object as a view of the same data in memory.

        See Also
        --------
        numpy.ndarray.view : Equivalent numpy function to create a new view of
            the same data in memory.

        Notes
        -----
        Series are instantiated with ``dtype=float64`` by default. While
        ``numpy.ndarray.view()`` will return a view with the same data type as
        the original array, ``Series.view()`` (without specified dtype)
        will try using ``float64`` and may fail if the original data type size
        in bytes is not the same.

        Examples
        --------
        Use ``astype`` to change the dtype instead.
        """
        warnings.warn(
            "Series.view is deprecated and will be removed in a future version. "
            "Use ``astype`` as an alternative to change the dtype.",
            FutureWarning,
            stacklevel=2,
        )
        # self.array instead of self._values so we piggyback on NumpyExtensionArray
        #  implementation
        res_values = self.array.view(dtype)
        res_ser = self._constructor(res_values, index=self.index, copy=False)
        if isinstance(res_ser._mgr, SingleBlockManager):
            blk = res_ser._mgr._block
            blk.refs = cast("BlockValuesRefs", self._references)
            blk.refs.add_reference(blk)
        return res_ser.__finalize__(self, method="view")

    # ----------------------------------------------------------------------
    # NDArray Compat
    def __array__(
        self, dtype: npt.DTypeLike | None = None, copy: bool | None = None
    ) -> np.ndarray:
        """
        Return the values as a NumPy array.

        Users should not call this directly. Rather, it is invoked by
        :func:`numpy.array` and :func:`numpy.asarray`.

        Parameters
        ----------
        dtype : str or numpy.dtype, optional
            The dtype to use for the resulting NumPy array. By default,
            the dtype is inferred from the data.

        copy : bool or None, optional
            See :func:`numpy.asarray`.

        Returns
        -------
        numpy.ndarray
            The values in the series converted to a :class:`numpy.ndarray`
            with the specified `dtype`.

        See Also
        --------
        array : Create a new array from data.
        Series.array : Zero-copy view to the array backing the Series.
        Series.to_numpy : Series method for similar behavior.

        Examples
        --------
        >>> ser = pd.Series([1, 2, 3])
        >>> np.asarray(ser)
        array([1, 2, 3])

        For timezone-aware data, the timezones may be retained with
        ``dtype='object'``

        >>> tzser = pd.Series(pd.date_range('2000', periods=2, tz="CET"))
        >>> np.asarray(tzser, dtype="object")
        array([Timestamp('2000-01-01 00:00:00+0100', tz='CET'),
               Timestamp('2000-01-02 00:00:00+0100', tz='CET')],
              dtype=object)

        Or the values may be localized to UTC and the tzinfo discarded with
        ``dtype='datetime64[ns]'``

        >>> np.asarray(tzser, dtype="datetime64[ns]")  # doctest: +ELLIPSIS
        array(['1999-12-31T23:00:00.000000000', ...],
              dtype='datetime64[ns]')
        """
        values = self._values
        if copy is None:
            # Note: branch avoids `copy=None` for NumPy 1.x support
            arr = np.asarray(values, dtype=dtype)
        else:
            arr = np.array(values, dtype=dtype, copy=copy)

        if copy is True:
            return arr
        if using_copy_on_write() and (
            copy is False or astype_is_view(values.dtype, arr.dtype)
        ):
            arr = arr.view()
            arr.flags.writeable = False
        return arr

    # ----------------------------------------------------------------------

    def __column_consortium_standard__(self, *, api_version: str | None = None) -> Any:
        """
        Provide entry point to the Consortium DataFrame Standard API.

        This is developed and maintained outside of pandas.
        Please report any issues to https://github.com/data-apis/dataframe-api-compat.
        """
        dataframe_api_compat = import_optional_dependency("dataframe_api_compat")
        return (
            dataframe_api_compat.pandas_standard.convert_to_standard_compliant_column(
                self, api_version=api_version
            )
        )

    # ----------------------------------------------------------------------
    # Unary Methods

    # coercion
    __float__ = _coerce_method(float)
    __int__ = _coerce_method(int)

    # ----------------------------------------------------------------------

    # indexers
    @property
    def axes(self) -> list[Index]:
        """
        Return a list of the row axis labels.
        """
        return [self.index]

    # ----------------------------------------------------------------------
    # Indexing Methods

    def _ixs(self, i: int, axis: AxisInt = 0) -> Any:
        """
        Return the i-th value or values in the Series by location.

        Parameters
        ----------
        i : int

        Returns
        -------
        scalar
        """
        return self._values[i]

    def _slice(self, slobj: slice, axis: AxisInt = 0) -> Series:
        # axis kwarg is retained for compat with NDFrame method
        #  _slice is *always* positional
        mgr = self._mgr.get_slice(slobj, axis=axis)
        out = self._constructor_from_mgr(mgr, axes=mgr.axes)
        out._name = self._name
        return out.__finalize__(self)

    def __getitem__(self, key):
        check_dict_or_set_indexers(key)
        key = com.apply_if_callable(key, self)

        if key is Ellipsis:
            if using_copy_on_write() or warn_copy_on_write():
                return self.copy(deep=False)
            return self

        key_is_scalar = is_scalar(key)
        if isinstance(key, (list, tuple)):
            key = unpack_1tuple(key)

        if is_integer(key) and self.index._should_fallback_to_positional:
            warnings.warn(
                # GH#50617
                "Series.__getitem__ treating keys as positions is deprecated. "
                "In a future version, integer keys will always be treated "
                "as labels (consistent with DataFrame behavior). To access "
                "a value by position, use `ser.iloc[pos]`",
                FutureWarning,
                stacklevel=find_stack_level(),
            )
            return self._values[key]

        elif key_is_scalar:
            return self._get_value(key)

        # Convert generator to list before going through hashable part
        # (We will iterate through the generator there to check for slices)
        if is_iterator(key):
            key = list(key)

        if is_hashable(key) and not isinstance(key, slice):
            # Otherwise index.get_value will raise InvalidIndexError
            try:
                # For labels that don't resolve as scalars like tuples and frozensets
                result = self._get_value(key)

                return result

            except (KeyError, TypeError, InvalidIndexError):
                # InvalidIndexError for e.g. generator
                #  see test_series_getitem_corner_generator
                if isinstance(key, tuple) and isinstance(self.index, MultiIndex):
                    # We still have the corner case where a tuple is a key
                    # in the first level of our MultiIndex
                    return self._get_values_tuple(key)

        if isinstance(key, slice):
            # Do slice check before somewhat-costly is_bool_indexer
            return self._getitem_slice(key)

        if com.is_bool_indexer(key):
            key = check_bool_indexer(self.index, key)
            key = np.asarray(key, dtype=bool)
            return self._get_rows_with_mask(key)

        return self._get_with(key)

    def _get_with(self, key):
        # other: fancy integer or otherwise
        if isinstance(key, ABCDataFrame):
            raise TypeError(
                "Indexing a Series with DataFrame is not "
                "supported, use the appropriate DataFrame column"
            )
        elif isinstance(key, tuple):
            return self._get_values_tuple(key)

        elif not is_list_like(key):
            # e.g. scalars that aren't recognized by lib.is_scalar, GH#32684
            return self.loc[key]

        if not isinstance(key, (list, np.ndarray, ExtensionArray, Series, Index)):
            key = list(key)

        key_type = lib.infer_dtype(key, skipna=False)

        # Note: The key_type == "boolean" case should be caught by the
        #  com.is_bool_indexer check in __getitem__
        if key_type == "integer":
            # We need to decide whether to treat this as a positional indexer
            #  (i.e. self.iloc) or label-based (i.e. self.loc)
            if not self.index._should_fallback_to_positional:
                return self.loc[key]
            else:
                warnings.warn(
                    # GH#50617
                    "Series.__getitem__ treating keys as positions is deprecated. "
                    "In a future version, integer keys will always be treated "
                    "as labels (consistent with DataFrame behavior). To access "
                    "a value by position, use `ser.iloc[pos]`",
                    FutureWarning,
                    stacklevel=find_stack_level(),
                )
                return self.iloc[key]

        # handle the dup indexing case GH#4246
        return self.loc[key]

    def _get_values_tuple(self, key: tuple):
        # mpl hackaround
        if com.any_none(*key):
            # mpl compat if we look up e.g. ser[:, np.newaxis];
            #  see tests.series.timeseries.test_mpl_compat_hack
            # the asarray is needed to avoid returning a 2D DatetimeArray
            result = np.asarray(self._values[key])
            disallow_ndim_indexing(result)
            return result

        if not isinstance(self.index, MultiIndex):
            raise KeyError("key of type tuple not found and not a MultiIndex")

        # If key is contained, would have returned by now
        indexer, new_index = self.index.get_loc_level(key)
        new_ser = self._constructor(self._values[indexer], index=new_index, copy=False)
        if isinstance(indexer, slice):
            new_ser._mgr.add_references(self._mgr)  # type: ignore[arg-type]
        return new_ser.__finalize__(self)

    def _get_rows_with_mask(self, indexer: npt.NDArray[np.bool_]) -> Series:
        new_mgr = self._mgr.get_rows_with_mask(indexer)
        return self._constructor_from_mgr(new_mgr, axes=new_mgr.axes).__finalize__(self)

    def _get_value(self, label, takeable: bool = False):
        """
        Quickly retrieve single value at passed index label.

        Parameters
        ----------
        label : object
        takeable : interpret the index as indexers, default False

        Returns
        -------
        scalar value
        """
        if takeable:
            return self._values[label]

        # Similar to Index.get_value, but we do not fall back to positional
        loc = self.index.get_loc(label)

        if is_integer(loc):
            return self._values[loc]

        if isinstance(self.index, MultiIndex):
            mi = self.index
            new_values = self._values[loc]
            if len(new_values) == 1 and mi.nlevels == 1:
                # If more than one level left, we can not return a scalar
                return new_values[0]

            new_index = mi[loc]
            new_index = maybe_droplevels(new_index, label)
            new_ser = self._constructor(
                new_values, index=new_index, name=self.name, copy=False
            )
            if isinstance(loc, slice):
                new_ser._mgr.add_references(self._mgr)  # type: ignore[arg-type]
            return new_ser.__finalize__(self)

        else:
            return self.iloc[loc]

    def __setitem__(self, key, value) -> None:
        warn = True
        if not PYPY and using_copy_on_write():
            if sys.getrefcount(self) <= 3:
                warnings.warn(
                    _chained_assignment_msg, ChainedAssignmentError, stacklevel=2
                )
        elif not PYPY and not using_copy_on_write():
            ctr = sys.getrefcount(self)
            ref_count = 3
            if not warn_copy_on_write() and _check_cacher(self):
                # see https://github.com/pandas-dev/pandas/pull/56060#discussion_r1399245221
                ref_count += 1
            if ctr <= ref_count and (
                warn_copy_on_write()
                or (
                    not warn_copy_on_write()
                    and self._mgr.blocks[0].refs.has_reference()  # type: ignore[union-attr]
                )
            ):
                warn = False
                warnings.warn(
                    _chained_assignment_warning_msg, FutureWarning, stacklevel=2
                )

        check_dict_or_set_indexers(key)
        key = com.apply_if_callable(key, self)
        cacher_needs_updating = self._check_is_chained_assignment_possible()

        if key is Ellipsis:
            key = slice(None)

        if isinstance(key, slice):
            indexer = self.index._convert_slice_indexer(key, kind="getitem")
            return self._set_values(indexer, value, warn=warn)

        try:
            self._set_with_engine(key, value, warn=warn)
        except KeyError:
            # We have a scalar (or for MultiIndex or object-dtype, scalar-like)
            #  key that is not present in self.index.
            if is_integer(key):
                if not self.index._should_fallback_to_positional:
                    # GH#33469
                    self.loc[key] = value
                else:
                    # positional setter
                    # can't use _mgr.setitem_inplace yet bc could have *both*
                    #  KeyError and then ValueError, xref GH#45070
                    warnings.warn(
                        # GH#50617
                        "Series.__setitem__ treating keys as positions is deprecated. "
                        "In a future version, integer keys will always be treated "
                        "as labels (consistent with DataFrame behavior). To set "
                        "a value by position, use `ser.iloc[pos] = value`",
                        FutureWarning,
                        stacklevel=find_stack_level(),
                    )
                    self._set_values(key, value)
            else:
                # GH#12862 adding a new key to the Series
                self.loc[key] = value

        except (TypeError, ValueError, LossySetitemError):
            # The key was OK, but we cannot set the value losslessly
            indexer = self.index.get_loc(key)
            self._set_values(indexer, value)

        except InvalidIndexError as err:
            if isinstance(key, tuple) and not isinstance(self.index, MultiIndex):
                # cases with MultiIndex don't get here bc they raise KeyError
                # e.g. test_basic_getitem_setitem_corner
                raise KeyError(
                    "key of type tuple not found and not a MultiIndex"
                ) from err

            if com.is_bool_indexer(key):
                key = check_bool_indexer(self.index, key)
                key = np.asarray(key, dtype=bool)

                if (
                    is_list_like(value)
                    and len(value) != len(self)
                    and not isinstance(value, Series)
                    and not is_object_dtype(self.dtype)
                ):
                    # Series will be reindexed to have matching length inside
                    #  _where call below
                    # GH#44265
                    indexer = key.nonzero()[0]
                    self._set_values(indexer, value)
                    return

                # otherwise with listlike other we interpret series[mask] = other
                #  as series[mask] = other[mask]
                try:
                    self._where(~key, value, inplace=True, warn=warn)
                except InvalidIndexError:
                    # test_where_dups
                    self.iloc[key] = value
                return

            else:
                self._set_with(key, value, warn=warn)

        if cacher_needs_updating:
            self._maybe_update_cacher(inplace=True)

    def _set_with_engine(self, key, value, warn: bool = True) -> None:
        loc = self.index.get_loc(key)

        # this is equivalent to self._values[key] = value
        self._mgr.setitem_inplace(loc, value, warn=warn)

    def _set_with(self, key, value, warn: bool = True) -> None:
        # We got here via exception-handling off of InvalidIndexError, so
        #  key should always be listlike at this point.
        assert not isinstance(key, tuple)

        if is_iterator(key):
            # Without this, the call to infer_dtype will consume the generator
            key = list(key)

        if not self.index._should_fallback_to_positional:
            # Regardless of the key type, we're treating it as labels
            self._set_labels(key, value, warn=warn)

        else:
            # Note: key_type == "boolean" should not occur because that
            #  should be caught by the is_bool_indexer check in __setitem__
            key_type = lib.infer_dtype(key, skipna=False)

            if key_type == "integer":
                warnings.warn(
                    # GH#50617
                    "Series.__setitem__ treating keys as positions is deprecated. "
                    "In a future version, integer keys will always be treated "
                    "as labels (consistent with DataFrame behavior). To set "
                    "a value by position, use `ser.iloc[pos] = value`",
                    FutureWarning,
                    stacklevel=find_stack_level(),
                )
                self._set_values(key, value, warn=warn)
            else:
                self._set_labels(key, value, warn=warn)

    def _set_labels(self, key, value, warn: bool = True) -> None:
        key = com.asarray_tuplesafe(key)
        indexer: np.ndarray = self.index.get_indexer(key)
        mask = indexer == -1
        if mask.any():
            raise KeyError(f"{key[mask]} not in index")
        self._set_values(indexer, value, warn=warn)

    def _set_values(self, key, value, warn: bool = True) -> None:
        if isinstance(key, (Index, Series)):
            key = key._values

        self._mgr = self._mgr.setitem(indexer=key, value=value, warn=warn)
        self._maybe_update_cacher()

    def _set_value(self, label, value, takeable: bool = False) -> None:
        """
        Quickly set single value at passed label.

        If label is not contained, a new object is created with the label
        placed at the end of the result index.

        Parameters
        ----------
        label : object
            Partial indexing with MultiIndex not allowed.
        value : object
            Scalar value.
        takeable : interpret the index as indexers, default False
        """
        if not takeable:
            try:
                loc = self.index.get_loc(label)
            except KeyError:
                # set using a non-recursive method
                self.loc[label] = value
                return
        else:
            loc = label

        self._set_values(loc, value)

    # ----------------------------------------------------------------------
    # Lookup Caching

    @property
    def _is_cached(self) -> bool:
        """Return boolean indicating if self is cached or not."""
        return getattr(self, "_cacher", None) is not None

    def _get_cacher(self):
        """return my cacher or None"""
        cacher = getattr(self, "_cacher", None)
        if cacher is not None:
            cacher = cacher[1]()
        return cacher

    def _reset_cacher(self) -> None:
        """
        Reset the cacher.
        """
        if hasattr(self, "_cacher"):
            del self._cacher

    def _set_as_cached(self, item, cacher) -> None:
        """
        Set the _cacher attribute on the calling object with a weakref to
        cacher.
        """
        if using_copy_on_write():
            return
        self._cacher = (item, weakref.ref(cacher))

    def _clear_item_cache(self) -> None:
        # no-op for Series
        pass

    def _check_is_chained_assignment_possible(self) -> bool:
        """
        See NDFrame._check_is_chained_assignment_possible.__doc__
        """
        if self._is_view and self._is_cached:
            ref = self._get_cacher()
            if ref is not None and ref._is_mixed_type:
                self._check_setitem_copy(t="referent", force=True)
            return True
        return super()._check_is_chained_assignment_possible()

    def _maybe_update_cacher(
        self, clear: bool = False, verify_is_copy: bool = True, inplace: bool = False
    ) -> None:
        """
        See NDFrame._maybe_update_cacher.__doc__
        """
        # for CoW, we never want to update the parent DataFrame cache
        # if the Series changed, but don't keep track of any cacher
        if using_copy_on_write():
            return
        cacher = getattr(self, "_cacher", None)
        if cacher is not None:
            ref: DataFrame = cacher[1]()

            # we are trying to reference a dead referent, hence
            # a copy
            if ref is None:
                del self._cacher
            elif len(self) == len(ref) and self.name in ref.columns:
                # GH#42530 self.name must be in ref.columns
                # to ensure column still in dataframe
                # otherwise, either self or ref has swapped in new arrays
                ref._maybe_cache_changed(cacher[0], self, inplace=inplace)
            else:
                # GH#33675 we have swapped in a new array, so parent
                #  reference to self is now invalid
                ref._item_cache.pop(cacher[0], None)

        super()._maybe_update_cacher(
            clear=clear, verify_is_copy=verify_is_copy, inplace=inplace
        )

    # ----------------------------------------------------------------------
    # Unsorted

    def repeat(self, repeats: int | Sequence[int], axis: None = None) -> Series:
        """
        Repeat elements of a Series.

        Returns a new Series where each element of the current Series
        is repeated consecutively a given number of times.

        Parameters
        ----------
        repeats : int or array of ints
            The number of repetitions for each element. This should be a
            non-negative integer. Repeating 0 times will return an empty
            Series.
        axis : None
            Unused. Parameter needed for compatibility with DataFrame.

        Returns
        -------
        Series
            Newly created Series with repeated elements.

        See Also
        --------
        Index.repeat : Equivalent function for Index.
        numpy.repeat : Similar method for :class:`numpy.ndarray`.

        Examples
        --------
        >>> s = pd.Series(['a', 'b', 'c'])
        >>> s
        0    a
        1    b
        2    c
        dtype: object
        >>> s.repeat(2)
        0    a
        0    a
        1    b
        1    b
        2    c
        2    c
        dtype: object
        >>> s.repeat([1, 2, 3])
        0    a
        1    b
        1    b
        2    c
        2    c
        2    c
        dtype: object
        """
        nv.validate_repeat((), {"axis": axis})
        new_index = self.index.repeat(repeats)
        new_values = self._values.repeat(repeats)
        return self._constructor(new_values, index=new_index, copy=False).__finalize__(
            self, method="repeat"
        )

    @overload
    def reset_index(
        self,
        level: IndexLabel = ...,
        *,
        drop: Literal[False] = ...,
        name: Level = ...,
        inplace: Literal[False] = ...,
        allow_duplicates: bool = ...,
    ) -> DataFrame:
        ...

    @overload
    def reset_index(
        self,
        level: IndexLabel = ...,
        *,
        drop: Literal[True],
        name: Level = ...,
        inplace: Literal[False] = ...,
        allow_duplicates: bool = ...,
    ) -> Series:
        ...

    @overload
    def reset_index(
        self,
        level: IndexLabel = ...,
        *,
        drop: bool = ...,
        name: Level = ...,
        inplace: Literal[True],
        allow_duplicates: bool = ...,
    ) -> None:
        ...

    def reset_index(
        self,
        level: IndexLabel | None = None,
        *,
        drop: bool = False,
        name: Level = lib.no_default,
        inplace: bool = False,
        allow_duplicates: bool = False,
    ) -> DataFrame | Series | None:
        """
        Generate a new DataFrame or Series with the index reset.

        This is useful when the index needs to be treated as a column, or
        when the index is meaningless and needs to be reset to the default
        before another operation.

        Parameters
        ----------
        level : int, str, tuple, or list, default optional
            For a Series with a MultiIndex, only remove the specified levels
            from the index. Removes all levels by default.
        drop : bool, default False
            Just reset the index, without inserting it as a column in
            the new DataFrame.
        name : object, optional
            The name to use for the column containing the original Series
            values. Uses ``self.name`` by default. This argument is ignored
            when `drop` is True.
        inplace : bool, default False
            Modify the Series in place (do not create a new object).
        allow_duplicates : bool, default False
            Allow duplicate column labels to be created.

            .. versionadded:: 1.5.0

        Returns
        -------
        Series or DataFrame or None
            When `drop` is False (the default), a DataFrame is returned.
            The newly created columns will come first in the DataFrame,
            followed by the original Series values.
            When `drop` is True, a `Series` is returned.
            In either case, if ``inplace=True``, no value is returned.

        See Also
        --------
        DataFrame.reset_index: Analogous function for DataFrame.

        Examples
        --------
        >>> s = pd.Series([1, 2, 3, 4], name='foo',
        ...               index=pd.Index(['a', 'b', 'c', 'd'], name='idx'))

        Generate a DataFrame with default index.

        >>> s.reset_index()
          idx  foo
        0   a    1
        1   b    2
        2   c    3
        3   d    4

        To specify the name of the new column use `name`.

        >>> s.reset_index(name='values')
          idx  values
        0   a       1
        1   b       2
        2   c       3
        3   d       4

        To generate a new Series with the default set `drop` to True.

        >>> s.reset_index(drop=True)
        0    1
        1    2
        2    3
        3    4
        Name: foo, dtype: int64

        The `level` parameter is interesting for Series with a multi-level
        index.

        >>> arrays = [np.array(['bar', 'bar', 'baz', 'baz']),
        ...           np.array(['one', 'two', 'one', 'two'])]
        >>> s2 = pd.Series(
        ...     range(4), name='foo',
        ...     index=pd.MultiIndex.from_arrays(arrays,
        ...                                     names=['a', 'b']))

        To remove a specific level from the Index, use `level`.

        >>> s2.reset_index(level='a')
               a  foo
        b
        one  bar    0
        two  bar    1
        one  baz    2
        two  baz    3

        If `level` is not set, all levels are removed from the Index.

        >>> s2.reset_index()
             a    b  foo
        0  bar  one    0
        1  bar  two    1
        2  baz  one    2
        3  baz  two    3
        """
        inplace = validate_bool_kwarg(inplace, "inplace")
        if drop:
            new_index = default_index(len(self))
            if level is not None:
                level_list: Sequence[Hashable]
                if not isinstance(level, (tuple, list)):
                    level_list = [level]
                else:
                    level_list = level
                level_list = [self.index._get_level_number(lev) for lev in level_list]
                if len(level_list) < self.index.nlevels:
                    new_index = self.index.droplevel(level_list)

            if inplace:
                self.index = new_index
            elif using_copy_on_write():
                new_ser = self.copy(deep=False)
                new_ser.index = new_index
                return new_ser.__finalize__(self, method="reset_index")
            else:
                return self._constructor(
                    self._values.copy(), index=new_index, copy=False, dtype=self.dtype
                ).__finalize__(self, method="reset_index")
        elif inplace:
            raise TypeError(
                "Cannot reset_index inplace on a Series to create a DataFrame"
            )
        else:
            if name is lib.no_default:
                # For backwards compatibility, keep columns as [0] instead of
                #  [None] when self.name is None
                if self.name is None:
                    name = 0
                else:
                    name = self.name

            df = self.to_frame(name)
            return df.reset_index(
                level=level, drop=drop, allow_duplicates=allow_duplicates
            )
        return None

    # ----------------------------------------------------------------------
    # Rendering Methods

    def __repr__(self) -> str:
        """
        Return a string representation for a particular Series.
        """
        # pylint: disable=invalid-repr-returned
        repr_params = fmt.get_series_repr_params()
        return self.to_string(**repr_params)

    @overload
    def to_string(
        self,
        buf: None = ...,
        na_rep: str = ...,
        float_format: str | None = ...,
        header: bool = ...,
        index: bool = ...,
        length: bool = ...,
        dtype=...,
        name=...,
        max_rows: int | None = ...,
        min_rows: int | None = ...,
    ) -> str:
        ...

    @overload
    def to_string(
        self,
        buf: FilePath | WriteBuffer[str],
        na_rep: str = ...,
        float_format: str | None = ...,
        header: bool = ...,
        index: bool = ...,
        length: bool = ...,
        dtype=...,
        name=...,
        max_rows: int | None = ...,
        min_rows: int | None = ...,
    ) -> None:
        ...

    def to_string(
        self,
        buf: FilePath | WriteBuffer[str] | None = None,
        na_rep: str = "NaN",
        float_format: str | None = None,
        header: bool = True,
        index: bool = True,
        length: bool = False,
        dtype: bool = False,
        name: bool = False,
        max_rows: int | None = None,
        min_rows: int | None = None,
    ) -> str | None:
        """
        Render a string representation of the Series.

        Parameters
        ----------
        buf : StringIO-like, optional
            Buffer to write to.
        na_rep : str, optional
            String representation of NaN to use, default 'NaN'.
        float_format : one-parameter function, optional
            Formatter function to apply to columns' elements if they are
            floats, default None.
        header : bool, default True
            Add the Series header (index name).
        index : bool, optional
            Add index (row) labels, default True.
        length : bool, default False
            Add the Series length.
        dtype : bool, default False
            Add the Series dtype.
        name : bool, default False
            Add the Series name if not None.
        max_rows : int, optional
            Maximum number of rows to show before truncating. If None, show
            all.
        min_rows : int, optional
            The number of rows to display in a truncated repr (when number
            of rows is above `max_rows`).

        Returns
        -------
        str or None
            String representation of Series if ``buf=None``, otherwise None.

        Examples
        --------
        >>> ser = pd.Series([1, 2, 3]).to_string()
        >>> ser
        '0    1\\n1    2\\n2    3'
        """
        formatter = fmt.SeriesFormatter(
            self,
            name=name,
            length=length,
            header=header,
            index=index,
            dtype=dtype,
            na_rep=na_rep,
            float_format=float_format,
            min_rows=min_rows,
            max_rows=max_rows,
        )
        result = formatter.to_string()

        # catch contract violations
        if not isinstance(result, str):
            raise AssertionError(
                "result must be of type str, type "
                f"of result is {repr(type(result).__name__)}"
            )

        if buf is None:
            return result
        else:
            if hasattr(buf, "write"):
                buf.write(result)
            else:
                with open(buf, "w", encoding="utf-8") as f:
                    f.write(result)
        return None

    @doc(
        klass=_shared_doc_kwargs["klass"],
        storage_options=_shared_docs["storage_options"],
        examples=dedent(
            """Examples
            --------
            >>> s = pd.Series(["elk", "pig", "dog", "quetzal"], name="animal")
            >>> print(s.to_markdown())
            |    | animal   |
            |---:|:---------|
            |  0 | elk      |
            |  1 | pig      |
            |  2 | dog      |
            |  3 | quetzal  |

            Output markdown with a tabulate option.

            >>> print(s.to_markdown(tablefmt="grid"))
            +----+----------+
            |    | animal   |
            +====+==========+
            |  0 | elk      |
            +----+----------+
            |  1 | pig      |
            +----+----------+
            |  2 | dog      |
            +----+----------+
            |  3 | quetzal  |
            +----+----------+"""
        ),
    )
    def to_markdown(
        self,
        buf: IO[str] | None = None,
        mode: str = "wt",
        index: bool = True,
        storage_options: StorageOptions | None = None,
        **kwargs,
    ) -> str | None:
        """
        Print {klass} in Markdown-friendly format.

        Parameters
        ----------
        buf : str, Path or StringIO-like, optional, default None
            Buffer to write to. If None, the output is returned as a string.
        mode : str, optional
            Mode in which file is opened, "wt" by default.
        index : bool, optional, default True
            Add index (row) labels.

        {storage_options}

        **kwargs
            These parameters will be passed to `tabulate \
                <https://pypi.org/project/tabulate>`_.

        Returns
        -------
        str
            {klass} in Markdown-friendly format.

        Notes
        -----
        Requires the `tabulate <https://pypi.org/project/tabulate>`_ package.

        {examples}
        """
        return self.to_frame().to_markdown(
            buf, mode=mode, index=index, storage_options=storage_options, **kwargs
        )

    # ----------------------------------------------------------------------

    def items(self) -> Iterable[tuple[Hashable, Any]]:
        """
        Lazily iterate over (index, value) tuples.

        This method returns an iterable tuple (index, value). This is
        convenient if you want to create a lazy iterator.

        Returns
        -------
        iterable
            Iterable of tuples containing the (index, value) pairs from a
            Series.

        See Also
        --------
        DataFrame.items : Iterate over (column name, Series) pairs.
        DataFrame.iterrows : Iterate over DataFrame rows as (index, Series) pairs.

        Examples
        --------
        >>> s = pd.Series(['A', 'B', 'C'])
        >>> for index, value in s.items():
        ...     print(f"Index : {index}, Value : {value}")
        Index : 0, Value : A
        Index : 1, Value : B
        Index : 2, Value : C
        """
        return zip(iter(self.index), iter(self))

    # ----------------------------------------------------------------------
    # Misc public methods

    def keys(self) -> Index:
        """
        Return alias for index.

        Returns
        -------
        Index
            Index of the Series.

        Examples
        --------
        >>> s = pd.Series([1, 2, 3], index=[0, 1, 2])
        >>> s.keys()
        Index([0, 1, 2], dtype='int64')
        """
        return self.index

    @overload
    def to_dict(
        self, *, into: type[MutableMappingT] | MutableMappingT
    ) -> MutableMappingT:
        ...

    @overload
    def to_dict(self, *, into: type[dict] = ...) -> dict:
        ...

    # error: Incompatible default for argument "into" (default has type "type[
    # dict[Any, Any]]", argument has type "type[MutableMappingT] | MutableMappingT")
    @deprecate_nonkeyword_arguments(
        version="3.0", allowed_args=["self"], name="to_dict"
    )
    def to_dict(
        self,
        into: type[MutableMappingT]
        | MutableMappingT = dict,  # type: ignore[assignment]
    ) -> MutableMappingT:
        """
        Convert Series to {label -> value} dict or dict-like object.

        Parameters
        ----------
        into : class, default dict
            The collections.abc.MutableMapping subclass to use as the return
            object. Can be the actual class or an empty instance of the mapping
            type you want.  If you want a collections.defaultdict, you must
            pass it initialized.

        Returns
        -------
        collections.abc.MutableMapping
            Key-value representation of Series.

        Examples
        --------
        >>> s = pd.Series([1, 2, 3, 4])
        >>> s.to_dict()
        {0: 1, 1: 2, 2: 3, 3: 4}
        >>> from collections import OrderedDict, defaultdict
        >>> s.to_dict(into=OrderedDict)
        OrderedDict([(0, 1), (1, 2), (2, 3), (3, 4)])
        >>> dd = defaultdict(list)
        >>> s.to_dict(into=dd)
        defaultdict(<class 'list'>, {0: 1, 1: 2, 2: 3, 3: 4})
        """
        # GH16122
        into_c = com.standardize_mapping(into)

        if is_object_dtype(self.dtype) or isinstance(self.dtype, ExtensionDtype):
            return into_c((k, maybe_box_native(v)) for k, v in self.items())
        else:
            # Not an object dtype => all types will be the same so let the default
            # indexer return native python type
            return into_c(self.items())

    def to_frame(self, name: Hashable = lib.no_default) -> DataFrame:
        """
        Convert Series to DataFrame.

        Parameters
        ----------
        name : object, optional
            The passed name should substitute for the series name (if it has
            one).

        Returns
        -------
        DataFrame
            DataFrame representation of Series.

        Examples
        --------
        >>> s = pd.Series(["a", "b", "c"],
        ...               name="vals")
        >>> s.to_frame()
          vals
        0    a
        1    b
        2    c
        """
        columns: Index
        if name is lib.no_default:
            name = self.name
            if name is None:
                # default to [0], same as we would get with DataFrame(self)
                columns = default_index(1)
            else:
                columns = Index([name])
        else:
            columns = Index([name])

        mgr = self._mgr.to_2d_mgr(columns)
        df = self._constructor_expanddim_from_mgr(mgr, axes=mgr.axes)
        return df.__finalize__(self, method="to_frame")

    def _set_name(
        self, name, inplace: bool = False, deep: bool | None = None
    ) -> Series:
        """
        Set the Series name.

        Parameters
        ----------
        name : str
        inplace : bool
            Whether to modify `self` directly or return a copy.
        deep : bool|None, default None
            Whether to do a deep copy, a shallow copy, or Copy on Write(None)
        """
        inplace = validate_bool_kwarg(inplace, "inplace")
        ser = self if inplace else self.copy(deep and not using_copy_on_write())
        ser.name = name
        return ser

    @Appender(
        dedent(
            """
        Examples
        --------
        >>> ser = pd.Series([390., 350., 30., 20.],
        ...                 index=['Falcon', 'Falcon', 'Parrot', 'Parrot'],
        ...                 name="Max Speed")
        >>> ser
        Falcon    390.0
        Falcon    350.0
        Parrot     30.0
        Parrot     20.0
        Name: Max Speed, dtype: float64
        >>> ser.groupby(["a", "b", "a", "b"]).mean()
        a    210.0
        b    185.0
        Name: Max Speed, dtype: float64
        >>> ser.groupby(level=0).mean()
        Falcon    370.0
        Parrot     25.0
        Name: Max Speed, dtype: float64
        >>> ser.groupby(ser > 100).mean()
        Max Speed
        False     25.0
        True     370.0
        Name: Max Speed, dtype: float64

        **Grouping by Indexes**

        We can groupby different levels of a hierarchical index
        using the `level` parameter:

        >>> arrays = [['Falcon', 'Falcon', 'Parrot', 'Parrot'],
        ...           ['Captive', 'Wild', 'Captive', 'Wild']]
        >>> index = pd.MultiIndex.from_arrays(arrays, names=('Animal', 'Type'))
        >>> ser = pd.Series([390., 350., 30., 20.], index=index, name="Max Speed")
        >>> ser
        Animal  Type
        Falcon  Captive    390.0
                Wild       350.0
        Parrot  Captive     30.0
                Wild        20.0
        Name: Max Speed, dtype: float64
        >>> ser.groupby(level=0).mean()
        Animal
        Falcon    370.0
        Parrot     25.0
        Name: Max Speed, dtype: float64
        >>> ser.groupby(level="Type").mean()
        Type
        Captive    210.0
        Wild       185.0
        Name: Max Speed, dtype: float64

        We can also choose to include `NA` in group keys or not by defining
        `dropna` parameter, the default setting is `True`.

        >>> ser = pd.Series([1, 2, 3, 3], index=["a", 'a', 'b', np.nan])
        >>> ser.groupby(level=0).sum()
        a    3
        b    3
        dtype: int64

        >>> ser.groupby(level=0, dropna=False).sum()
        a    3
        b    3
        NaN  3
        dtype: int64

        >>> arrays = ['Falcon', 'Falcon', 'Parrot', 'Parrot']
        >>> ser = pd.Series([390., 350., 30., 20.], index=arrays, name="Max Speed")
        >>> ser.groupby(["a", "b", "a", np.nan]).mean()
        a    210.0
        b    350.0
        Name: Max Speed, dtype: float64

        >>> ser.groupby(["a", "b", "a", np.nan], dropna=False).mean()
        a    210.0
        b    350.0
        NaN   20.0
        Name: Max Speed, dtype: float64
        """
        )
    )
    @Appender(_shared_docs["groupby"] % _shared_doc_kwargs)
    def groupby(
        self,
        by=None,
        axis: Axis = 0,
        level: IndexLabel | None = None,
        as_index: bool = True,
        sort: bool = True,
        group_keys: bool = True,
        observed: bool | lib.NoDefault = lib.no_default,
        dropna: bool = True,
    ) -> SeriesGroupBy:
        from pandas.core.groupby.generic import SeriesGroupBy

        if level is None and by is None:
            raise TypeError("You have to supply one of 'by' and 'level'")
        if not as_index:
            raise TypeError("as_index=False only valid with DataFrame")
        axis = self._get_axis_number(axis)

        return SeriesGroupBy(
            obj=self,
            keys=by,
            axis=axis,
            level=level,
            as_index=as_index,
            sort=sort,
            group_keys=group_keys,
            observed=observed,
            dropna=dropna,
        )

    # ----------------------------------------------------------------------
    # Statistics, overridden ndarray methods

    # TODO: integrate bottleneck
    def count(self) -> int:
        """
        Return number of non-NA/null observations in the Series.

        Returns
        -------
        int
            Number of non-null values in the Series.

        See Also
        --------
        DataFrame.count : Count non-NA cells for each column or row.

        Examples
        --------
        >>> s = pd.Series([0.0, 1.0, np.nan])
        >>> s.count()
        2
        """
        return notna(self._values).sum().astype("int64")

    def mode(self, dropna: bool = True) -> Series:
        """
        Return the mode(s) of the Series.

        The mode is the value that appears most often. There can be multiple modes.

        Always returns Series even if only one value is returned.

        Parameters
        ----------
        dropna : bool, default True
            Don't consider counts of NaN/NaT.

        Returns
        -------
        Series
            Modes of the Series in sorted order.

        Examples
        --------
        >>> s = pd.Series([2, 4, 2, 2, 4, None])
        >>> s.mode()
        0    2.0
        dtype: float64

        More than one mode:

        >>> s = pd.Series([2, 4, 8, 2, 4, None])
        >>> s.mode()
        0    2.0
        1    4.0
        dtype: float64

        With and without considering null value:

        >>> s = pd.Series([2, 4, None, None, 4, None])
        >>> s.mode(dropna=False)
        0   NaN
        dtype: float64
        >>> s = pd.Series([2, 4, None, None, 4, None])
        >>> s.mode()
        0    4.0
        dtype: float64
        """
        # TODO: Add option for bins like value_counts()
        values = self._values
        if isinstance(values, np.ndarray):
            res_values = algorithms.mode(values, dropna=dropna)
        else:
            res_values = values._mode(dropna=dropna)

        # Ensure index is type stable (should always use int index)
        return self._constructor(
            res_values,
            index=range(len(res_values)),
            name=self.name,
            copy=False,
            dtype=self.dtype,
        ).__finalize__(self, method="mode")

    def unique(self) -> ArrayLike:  # pylint: disable=useless-parent-delegation
        """
        Return unique values of Series object.

        Uniques are returned in order of appearance. Hash table-based unique,
        therefore does NOT sort.

        Returns
        -------
        ndarray or ExtensionArray
            The unique values returned as a NumPy array. See Notes.

        See Also
        --------
        Series.drop_duplicates : Return Series with duplicate values removed.
        unique : Top-level unique method for any 1-d array-like object.
        Index.unique : Return Index with unique values from an Index object.

        Notes
        -----
        Returns the unique values as a NumPy array. In case of an
        extension-array backed Series, a new
        :class:`~api.extensions.ExtensionArray` of that type with just
        the unique values is returned. This includes

            * Categorical
            * Period
            * Datetime with Timezone
            * Datetime without Timezone
            * Timedelta
            * Interval
            * Sparse
            * IntegerNA

        See Examples section.

        Examples
        --------
        >>> pd.Series([2, 1, 3, 3], name='A').unique()
        array([2, 1, 3])

        >>> pd.Series([pd.Timestamp('2016-01-01') for _ in range(3)]).unique()
        <DatetimeArray>
        ['2016-01-01 00:00:00']
        Length: 1, dtype: datetime64[ns]

        >>> pd.Series([pd.Timestamp('2016-01-01', tz='US/Eastern')
        ...            for _ in range(3)]).unique()
        <DatetimeArray>
        ['2016-01-01 00:00:00-05:00']
        Length: 1, dtype: datetime64[ns, US/Eastern]

        An Categorical will return categories in the order of
        appearance and with the same dtype.

        >>> pd.Series(pd.Categorical(list('baabc'))).unique()
        ['b', 'a', 'c']
        Categories (3, object): ['a', 'b', 'c']
        >>> pd.Series(pd.Categorical(list('baabc'), categories=list('abc'),
        ...                          ordered=True)).unique()
        ['b', 'a', 'c']
        Categories (3, object): ['a' < 'b' < 'c']
        """
        return super().unique()

    @overload
    def drop_duplicates(
        self,
        *,
        keep: DropKeep = ...,
        inplace: Literal[False] = ...,
        ignore_index: bool = ...,
    ) -> Series:
        ...

    @overload
    def drop_duplicates(
        self, *, keep: DropKeep = ..., inplace: Literal[True], ignore_index: bool = ...
    ) -> None:
        ...

    @overload
    def drop_duplicates(
        self, *, keep: DropKeep = ..., inplace: bool = ..., ignore_index: bool = ...
    ) -> Series | None:
        ...

    def drop_duplicates(
        self,
        *,
        keep: DropKeep = "first",
        inplace: bool = False,
        ignore_index: bool = False,
    ) -> Series | None:
        """
        Return Series with duplicate values removed.

        Parameters
        ----------
        keep : {'first', 'last', ``False``}, default 'first'
            Method to handle dropping duplicates:

            - 'first' : Drop duplicates except for the first occurrence.
            - 'last' : Drop duplicates except for the last occurrence.
            - ``False`` : Drop all duplicates.

        inplace : bool, default ``False``
            If ``True``, performs operation inplace and returns None.

        ignore_index : bool, default ``False``
            If ``True``, the resulting axis will be labeled 0, 1, …, n - 1.

            .. versionadded:: 2.0.0

        Returns
        -------
        Series or None
            Series with duplicates dropped or None if ``inplace=True``.

        See Also
        --------
        Index.drop_duplicates : Equivalent method on Index.
        DataFrame.drop_duplicates : Equivalent method on DataFrame.
        Series.duplicated : Related method on Series, indicating duplicate
            Series values.
        Series.unique : Return unique values as an array.

        Examples
        --------
        Generate a Series with duplicated entries.

        >>> s = pd.Series(['llama', 'cow', 'llama', 'beetle', 'llama', 'hippo'],
        ...               name='animal')
        >>> s
        0     llama
        1       cow
        2     llama
        3    beetle
        4     llama
        5     hippo
        Name: animal, dtype: object

        With the 'keep' parameter, the selection behaviour of duplicated values
        can be changed. The value 'first' keeps the first occurrence for each
        set of duplicated entries. The default value of keep is 'first'.

        >>> s.drop_duplicates()
        0     llama
        1       cow
        3    beetle
        5     hippo
        Name: animal, dtype: object

        The value 'last' for parameter 'keep' keeps the last occurrence for
        each set of duplicated entries.

        >>> s.drop_duplicates(keep='last')
        1       cow
        3    beetle
        4     llama
        5     hippo
        Name: animal, dtype: object

        The value ``False`` for parameter 'keep' discards all sets of
        duplicated entries.

        >>> s.drop_duplicates(keep=False)
        1       cow
        3    beetle
        5     hippo
        Name: animal, dtype: object
        """
        inplace = validate_bool_kwarg(inplace, "inplace")
        result = super().drop_duplicates(keep=keep)

        if ignore_index:
            result.index = default_index(len(result))

        if inplace:
            self._update_inplace(result)
            return None
        else:
            return result

    def duplicated(self, keep: DropKeep = "first") -> Series:
        """
        Indicate duplicate Series values.

        Duplicated values are indicated as ``True`` values in the resulting
        Series. Either all duplicates, all except the first or all except the
        last occurrence of duplicates can be indicated.

        Parameters
        ----------
        keep : {'first', 'last', False}, default 'first'
            Method to handle dropping duplicates:

            - 'first' : Mark duplicates as ``True`` except for the first
              occurrence.
            - 'last' : Mark duplicates as ``True`` except for the last
              occurrence.
            - ``False`` : Mark all duplicates as ``True``.

        Returns
        -------
        Series[bool]
            Series indicating whether each value has occurred in the
            preceding values.

        See Also
        --------
        Index.duplicated : Equivalent method on pandas.Index.
        DataFrame.duplicated : Equivalent method on pandas.DataFrame.
        Series.drop_duplicates : Remove duplicate values from Series.

        Examples
        --------
        By default, for each set of duplicated values, the first occurrence is
        set on False and all others on True:

        >>> animals = pd.Series(['llama', 'cow', 'llama', 'beetle', 'llama'])
        >>> animals.duplicated()
        0    False
        1    False
        2     True
        3    False
        4     True
        dtype: bool

        which is equivalent to

        >>> animals.duplicated(keep='first')
        0    False
        1    False
        2     True
        3    False
        4     True
        dtype: bool

        By using 'last', the last occurrence of each set of duplicated values
        is set on False and all others on True:

        >>> animals.duplicated(keep='last')
        0     True
        1    False
        2     True
        3    False
        4    False
        dtype: bool

        By setting keep on ``False``, all duplicates are True:

        >>> animals.duplicated(keep=False)
        0     True
        1    False
        2     True
        3    False
        4     True
        dtype: bool
        """
        res = self._duplicated(keep=keep)
        result = self._constructor(res, index=self.index, copy=False)
        return result.__finalize__(self, method="duplicated")

    def idxmin(self, axis: Axis = 0, skipna: bool = True, *args, **kwargs) -> Hashable:
        """
        Return the row label of the minimum value.

        If multiple values equal the minimum, the first row label with that
        value is returned.

        Parameters
        ----------
        axis : {0 or 'index'}
            Unused. Parameter needed for compatibility with DataFrame.
        skipna : bool, default True
            Exclude NA/null values. If the entire Series is NA, the result
            will be NA.
        *args, **kwargs
            Additional arguments and keywords have no effect but might be
            accepted for compatibility with NumPy.

        Returns
        -------
        Index
            Label of the minimum value.

        Raises
        ------
        ValueError
            If the Series is empty.

        See Also
        --------
        numpy.argmin : Return indices of the minimum values
            along the given axis.
        DataFrame.idxmin : Return index of first occurrence of minimum
            over requested axis.
        Series.idxmax : Return index *label* of the first occurrence
            of maximum of values.

        Notes
        -----
        This method is the Series version of ``ndarray.argmin``. This method
        returns the label of the minimum, while ``ndarray.argmin`` returns
        the position. To get the position, use ``series.values.argmin()``.

        Examples
        --------
        >>> s = pd.Series(data=[1, None, 4, 1],
        ...               index=['A', 'B', 'C', 'D'])
        >>> s
        A    1.0
        B    NaN
        C    4.0
        D    1.0
        dtype: float64

        >>> s.idxmin()
        'A'

        If `skipna` is False and there is an NA value in the data,
        the function returns ``nan``.

        >>> s.idxmin(skipna=False)
        nan
        """
        axis = self._get_axis_number(axis)
        with warnings.catch_warnings():
            # TODO(3.0): this catching/filtering can be removed
            # ignore warning produced by argmin since we will issue a different
            #  warning for idxmin
            warnings.simplefilter("ignore")
            i = self.argmin(axis, skipna, *args, **kwargs)

        if i == -1:
            # GH#43587 give correct NA value for Index.
            warnings.warn(
                f"The behavior of {type(self).__name__}.idxmin with all-NA "
                "values, or any-NA and skipna=False, is deprecated. In a future "
                "version this will raise ValueError",
                FutureWarning,
                stacklevel=find_stack_level(),
            )
            return self.index._na_value
        return self.index[i]

    def idxmax(self, axis: Axis = 0, skipna: bool = True, *args, **kwargs) -> Hashable:
        """
        Return the row label of the maximum value.

        If multiple values equal the maximum, the first row label with that
        value is returned.

        Parameters
        ----------
        axis : {0 or 'index'}
            Unused. Parameter needed for compatibility with DataFrame.
        skipna : bool, default True
            Exclude NA/null values. If the entire Series is NA, the result
            will be NA.
        *args, **kwargs
            Additional arguments and keywords have no effect but might be
            accepted for compatibility with NumPy.

        Returns
        -------
        Index
            Label of the maximum value.

        Raises
        ------
        ValueError
            If the Series is empty.

        See Also
        --------
        numpy.argmax : Return indices of the maximum values
            along the given axis.
        DataFrame.idxmax : Return index of first occurrence of maximum
            over requested axis.
        Series.idxmin : Return index *label* of the first occurrence
            of minimum of values.

        Notes
        -----
        This method is the Series version of ``ndarray.argmax``. This method
        returns the label of the maximum, while ``ndarray.argmax`` returns
        the position. To get the position, use ``series.values.argmax()``.

        Examples
        --------
        >>> s = pd.Series(data=[1, None, 4, 3, 4],
        ...               index=['A', 'B', 'C', 'D', 'E'])
        >>> s
        A    1.0
        B    NaN
        C    4.0
        D    3.0
        E    4.0
        dtype: float64

        >>> s.idxmax()
        'C'

        If `skipna` is False and there is an NA value in the data,
        the function returns ``nan``.

        >>> s.idxmax(skipna=False)
        nan
        """
        axis = self._get_axis_number(axis)
        with warnings.catch_warnings():
            # TODO(3.0): this catching/filtering can be removed
            # ignore warning produced by argmax since we will issue a different
            #  warning for argmax
            warnings.simplefilter("ignore")
            i = self.argmax(axis, skipna, *args, **kwargs)

        if i == -1:
            # GH#43587 give correct NA value for Index.
            warnings.warn(
                f"The behavior of {type(self).__name__}.idxmax with all-NA "
                "values, or any-NA and skipna=False, is deprecated. In a future "
                "version this will raise ValueError",
                FutureWarning,
                stacklevel=find_stack_level(),
            )
            return self.index._na_value
        return self.index[i]

    def round(self, decimals: int = 0, *args, **kwargs) -> Series:
        """
        Round each value in a Series to the given number of decimals.

        Parameters
        ----------
        decimals : int, default 0
            Number of decimal places to round to. If decimals is negative,
            it specifies the number of positions to the left of the decimal point.
        *args, **kwargs
            Additional arguments and keywords have no effect but might be
            accepted for compatibility with NumPy.

        Returns
        -------
        Series
            Rounded values of the Series.

        See Also
        --------
        numpy.around : Round values of an np.array.
        DataFrame.round : Round values of a DataFrame.

        Examples
        --------
        >>> s = pd.Series([0.1, 1.3, 2.7])
        >>> s.round()
        0    0.0
        1    1.0
        2    3.0
        dtype: float64
        """
        nv.validate_round(args, kwargs)
        if self.dtype == "object":
            raise TypeError("Expected numeric dtype, got object instead.")
        new_mgr = self._mgr.round(decimals=decimals, using_cow=using_copy_on_write())
        return self._constructor_from_mgr(new_mgr, axes=new_mgr.axes).__finalize__(
            self, method="round"
        )

    @overload
    def quantile(
        self, q: float = ..., interpolation: QuantileInterpolation = ...
    ) -> float:
        ...

    @overload
    def quantile(
        self,
        q: Sequence[float] | AnyArrayLike,
        interpolation: QuantileInterpolation = ...,
    ) -> Series:
        ...

    @overload
    def quantile(
        self,
        q: float | Sequence[float] | AnyArrayLike = ...,
        interpolation: QuantileInterpolation = ...,
    ) -> float | Series:
        ...

    def quantile(
        self,
        q: float | Sequence[float] | AnyArrayLike = 0.5,
        interpolation: QuantileInterpolation = "linear",
    ) -> float | Series:
        """
        Return value at the given quantile.

        Parameters
        ----------
        q : float or array-like, default 0.5 (50% quantile)
            The quantile(s) to compute, which can lie in range: 0 <= q <= 1.
        interpolation : {'linear', 'lower', 'higher', 'midpoint', 'nearest'}
            This optional parameter specifies the interpolation method to use,
            when the desired quantile lies between two data points `i` and `j`:

                * linear: `i + (j - i) * (x-i)/(j-i)`, where `(x-i)/(j-i)` is
                  the fractional part of the index surrounded by `i > j`.
                * lower: `i`.
                * higher: `j`.
                * nearest: `i` or `j` whichever is nearest.
                * midpoint: (`i` + `j`) / 2.

        Returns
        -------
        float or Series
            If ``q`` is an array, a Series will be returned where the
            index is ``q`` and the values are the quantiles, otherwise
            a float will be returned.

        See Also
        --------
        core.window.Rolling.quantile : Calculate the rolling quantile.
        numpy.percentile : Returns the q-th percentile(s) of the array elements.

        Examples
        --------
        >>> s = pd.Series([1, 2, 3, 4])
        >>> s.quantile(.5)
        2.5
        >>> s.quantile([.25, .5, .75])
        0.25    1.75
        0.50    2.50
        0.75    3.25
        dtype: float64
        """
        validate_percentile(q)

        # We dispatch to DataFrame so that core.internals only has to worry
        #  about 2D cases.
        df = self.to_frame()

        result = df.quantile(q=q, interpolation=interpolation, numeric_only=False)
        if result.ndim == 2:
            result = result.iloc[:, 0]

        if is_list_like(q):
            result.name = self.name
            idx = Index(q, dtype=np.float64)
            return self._constructor(result, index=idx, name=self.name)
        else:
            # scalar
            return result.iloc[0]

    def corr(
        self,
        other: Series,
        method: CorrelationMethod = "pearson",
        min_periods: int | None = None,
    ) -> float:
        """
        Compute correlation with `other` Series, excluding missing values.

        The two `Series` objects are not required to be the same length and will be
        aligned internally before the correlation function is applied.

        Parameters
        ----------
        other : Series
            Series with which to compute the correlation.
        method : {'pearson', 'kendall', 'spearman'} or callable
            Method used to compute correlation:

            - pearson : Standard correlation coefficient
            - kendall : Kendall Tau correlation coefficient
            - spearman : Spearman rank correlation
            - callable: Callable with input two 1d ndarrays and returning a float.

            .. warning::
                Note that the returned matrix from corr will have 1 along the
                diagonals and will be symmetric regardless of the callable's
                behavior.
        min_periods : int, optional
            Minimum number of observations needed to have a valid result.

        Returns
        -------
        float
            Correlation with other.

        See Also
        --------
        DataFrame.corr : Compute pairwise correlation between columns.
        DataFrame.corrwith : Compute pairwise correlation with another
            DataFrame or Series.

        Notes
        -----
        Pearson, Kendall and Spearman correlation are currently computed using pairwise complete observations.

        * `Pearson correlation coefficient <https://en.wikipedia.org/wiki/Pearson_correlation_coefficient>`_
        * `Kendall rank correlation coefficient <https://en.wikipedia.org/wiki/Kendall_rank_correlation_coefficient>`_
        * `Spearman's rank correlation coefficient <https://en.wikipedia.org/wiki/Spearman%27s_rank_correlation_coefficient>`_

        Automatic data alignment: as with all pandas operations, automatic data alignment is performed for this method.
        ``corr()`` automatically considers values with matching indices.

        Examples
        --------
        >>> def histogram_intersection(a, b):
        ...     v = np.minimum(a, b).sum().round(decimals=1)
        ...     return v
        >>> s1 = pd.Series([.2, .0, .6, .2])
        >>> s2 = pd.Series([.3, .6, .0, .1])
        >>> s1.corr(s2, method=histogram_intersection)
        0.3

        Pandas auto-aligns the values with matching indices

        >>> s1 = pd.Series([1, 2, 3], index=[0, 1, 2])
        >>> s2 = pd.Series([1, 2, 3], index=[2, 1, 0])
        >>> s1.corr(s2)
        -1.0
        """  # noqa: E501
        this, other = self.align(other, join="inner", copy=False)
        if len(this) == 0:
            return np.nan

        this_values = this.to_numpy(dtype=float, na_value=np.nan, copy=False)
        other_values = other.to_numpy(dtype=float, na_value=np.nan, copy=False)

        if method in ["pearson", "spearman", "kendall"] or callable(method):
            return nanops.nancorr(
                this_values, other_values, method=method, min_periods=min_periods
            )

        raise ValueError(
            "method must be either 'pearson', "
            "'spearman', 'kendall', or a callable, "
            f"'{method}' was supplied"
        )

    def cov(
        self,
        other: Series,
        min_periods: int | None = None,
        ddof: int | None = 1,
    ) -> float:
        """
        Compute covariance with Series, excluding missing values.

        The two `Series` objects are not required to be the same length and
        will be aligned internally before the covariance is calculated.

        Parameters
        ----------
        other : Series
            Series with which to compute the covariance.
        min_periods : int, optional
            Minimum number of observations needed to have a valid result.
        ddof : int, default 1
            Delta degrees of freedom.  The divisor used in calculations
            is ``N - ddof``, where ``N`` represents the number of elements.

        Returns
        -------
        float
            Covariance between Series and other normalized by N-1
            (unbiased estimator).

        See Also
        --------
        DataFrame.cov : Compute pairwise covariance of columns.

        Examples
        --------
        >>> s1 = pd.Series([0.90010907, 0.13484424, 0.62036035])
        >>> s2 = pd.Series([0.12528585, 0.26962463, 0.51111198])
        >>> s1.cov(s2)
        -0.01685762652715874
        """
        this, other = self.align(other, join="inner", copy=False)
        if len(this) == 0:
            return np.nan
        this_values = this.to_numpy(dtype=float, na_value=np.nan, copy=False)
        other_values = other.to_numpy(dtype=float, na_value=np.nan, copy=False)
        return nanops.nancov(
            this_values, other_values, min_periods=min_periods, ddof=ddof
        )

    @doc(
        klass="Series",
        extra_params="",
        other_klass="DataFrame",
        examples=dedent(
            """
        Difference with previous row

        >>> s = pd.Series([1, 1, 2, 3, 5, 8])
        >>> s.diff()
        0    NaN
        1    0.0
        2    1.0
        3    1.0
        4    2.0
        5    3.0
        dtype: float64

        Difference with 3rd previous row

        >>> s.diff(periods=3)
        0    NaN
        1    NaN
        2    NaN
        3    2.0
        4    4.0
        5    6.0
        dtype: float64

        Difference with following row

        >>> s.diff(periods=-1)
        0    0.0
        1   -1.0
        2   -1.0
        3   -2.0
        4   -3.0
        5    NaN
        dtype: float64

        Overflow in input dtype

        >>> s = pd.Series([1, 0], dtype=np.uint8)
        >>> s.diff()
        0      NaN
        1    255.0
        dtype: float64"""
        ),
    )
    def diff(self, periods: int = 1) -> Series:
        """
        First discrete difference of element.

        Calculates the difference of a {klass} element compared with another
        element in the {klass} (default is element in previous row).

        Parameters
        ----------
        periods : int, default 1
            Periods to shift for calculating difference, accepts negative
            values.
        {extra_params}
        Returns
        -------
        {klass}
            First differences of the Series.

        See Also
        --------
        {klass}.pct_change: Percent change over given number of periods.
        {klass}.shift: Shift index by desired number of periods with an
            optional time freq.
        {other_klass}.diff: First discrete difference of object.

        Notes
        -----
        For boolean dtypes, this uses :meth:`operator.xor` rather than
        :meth:`operator.sub`.
        The result is calculated according to current dtype in {klass},
        however dtype of the result is always float64.

        Examples
        --------
        {examples}
        """
        result = algorithms.diff(self._values, periods)
        return self._constructor(result, index=self.index, copy=False).__finalize__(
            self, method="diff"
        )

    def autocorr(self, lag: int = 1) -> float:
        """
        Compute the lag-N autocorrelation.

        This method computes the Pearson correlation between
        the Series and its shifted self.

        Parameters
        ----------
        lag : int, default 1
            Number of lags to apply before performing autocorrelation.

        Returns
        -------
        float
            The Pearson correlation between self and self.shift(lag).

        See Also
        --------
        Series.corr : Compute the correlation between two Series.
        Series.shift : Shift index by desired number of periods.
        DataFrame.corr : Compute pairwise correlation of columns.
        DataFrame.corrwith : Compute pairwise correlation between rows or
            columns of two DataFrame objects.

        Notes
        -----
        If the Pearson correlation is not well defined return 'NaN'.

        Examples
        --------
        >>> s = pd.Series([0.25, 0.5, 0.2, -0.05])
        >>> s.autocorr()  # doctest: +ELLIPSIS
        0.10355...
        >>> s.autocorr(lag=2)  # doctest: +ELLIPSIS
        -0.99999...

        If the Pearson correlation is not well defined, then 'NaN' is returned.

        >>> s = pd.Series([1, 0, 0, 0])
        >>> s.autocorr()
        nan
        """
        return self.corr(cast(Series, self.shift(lag)))

    def dot(self, other: AnyArrayLike) -> Series | np.ndarray:
        """
        Compute the dot product between the Series and the columns of other.

        This method computes the dot product between the Series and another
        one, or the Series and each columns of a DataFrame, or the Series and
        each columns of an array.

        It can also be called using `self @ other`.

        Parameters
        ----------
        other : Series, DataFrame or array-like
            The other object to compute the dot product with its columns.

        Returns
        -------
        scalar, Series or numpy.ndarray
            Return the dot product of the Series and other if other is a
            Series, the Series of the dot product of Series and each rows of
            other if other is a DataFrame or a numpy.ndarray between the Series
            and each columns of the numpy array.

        See Also
        --------
        DataFrame.dot: Compute the matrix product with the DataFrame.
        Series.mul: Multiplication of series and other, element-wise.

        Notes
        -----
        The Series and other has to share the same index if other is a Series
        or a DataFrame.

        Examples
        --------
        >>> s = pd.Series([0, 1, 2, 3])
        >>> other = pd.Series([-1, 2, -3, 4])
        >>> s.dot(other)
        8
        >>> s @ other
        8
        >>> df = pd.DataFrame([[0, 1], [-2, 3], [4, -5], [6, 7]])
        >>> s.dot(df)
        0    24
        1    14
        dtype: int64
        >>> arr = np.array([[0, 1], [-2, 3], [4, -5], [6, 7]])
        >>> s.dot(arr)
        array([24, 14])
        """
        if isinstance(other, (Series, ABCDataFrame)):
            common = self.index.union(other.index)
            if len(common) > len(self.index) or len(common) > len(other.index):
                raise ValueError("matrices are not aligned")

            left = self.reindex(index=common, copy=False)
            right = other.reindex(index=common, copy=False)
            lvals = left.values
            rvals = right.values
        else:
            lvals = self.values
            rvals = np.asarray(other)
            if lvals.shape[0] != rvals.shape[0]:
                raise Exception(
                    f"Dot product shape mismatch, {lvals.shape} vs {rvals.shape}"
                )

        if isinstance(other, ABCDataFrame):
            return self._constructor(
                np.dot(lvals, rvals), index=other.columns, copy=False
            ).__finalize__(self, method="dot")
        elif isinstance(other, Series):
            return np.dot(lvals, rvals)
        elif isinstance(rvals, np.ndarray):
            return np.dot(lvals, rvals)
        else:  # pragma: no cover
            raise TypeError(f"unsupported type: {type(other)}")

    def __matmul__(self, other):
        """
        Matrix multiplication using binary `@` operator.
        """
        return self.dot(other)

    def __rmatmul__(self, other):
        """
        Matrix multiplication using binary `@` operator.
        """
        return self.dot(np.transpose(other))

    @doc(base.IndexOpsMixin.searchsorted, klass="Series")
    # Signature of "searchsorted" incompatible with supertype "IndexOpsMixin"
    def searchsorted(  # type: ignore[override]
        self,
        value: NumpyValueArrayLike | ExtensionArray,
        side: Literal["left", "right"] = "left",
        sorter: NumpySorter | None = None,
    ) -> npt.NDArray[np.intp] | np.intp:
        return base.IndexOpsMixin.searchsorted(self, value, side=side, sorter=sorter)

    # -------------------------------------------------------------------
    # Combination

    def _append(
        self, to_append, ignore_index: bool = False, verify_integrity: bool = False
    ):
        from pandas.core.reshape.concat import concat

        if isinstance(to_append, (list, tuple)):
            to_concat = [self]
            to_concat.extend(to_append)
        else:
            to_concat = [self, to_append]
        if any(isinstance(x, (ABCDataFrame,)) for x in to_concat[1:]):
            msg = "to_append should be a Series or list/tuple of Series, got DataFrame"
            raise TypeError(msg)
        return concat(
            to_concat, ignore_index=ignore_index, verify_integrity=verify_integrity
        )

    @doc(
        _shared_docs["compare"],
        dedent(
            """
        Returns
        -------
        Series or DataFrame
            If axis is 0 or 'index' the result will be a Series.
            The resulting index will be a MultiIndex with 'self' and 'other'
            stacked alternately at the inner level.

            If axis is 1 or 'columns' the result will be a DataFrame.
            It will have two columns namely 'self' and 'other'.

        See Also
        --------
        DataFrame.compare : Compare with another DataFrame and show differences.

        Notes
        -----
        Matching NaNs will not appear as a difference.

        Examples
        --------
        >>> s1 = pd.Series(["a", "b", "c", "d", "e"])
        >>> s2 = pd.Series(["a", "a", "c", "b", "e"])

        Align the differences on columns

        >>> s1.compare(s2)
          self other
        1    b     a
        3    d     b

        Stack the differences on indices

        >>> s1.compare(s2, align_axis=0)
        1  self     b
           other    a
        3  self     d
           other    b
        dtype: object

        Keep all original rows

        >>> s1.compare(s2, keep_shape=True)
          self other
        0  NaN   NaN
        1    b     a
        2  NaN   NaN
        3    d     b
        4  NaN   NaN

        Keep all original rows and also all original values

        >>> s1.compare(s2, keep_shape=True, keep_equal=True)
          self other
        0    a     a
        1    b     a
        2    c     c
        3    d     b
        4    e     e
        """
        ),
        klass=_shared_doc_kwargs["klass"],
    )
    def compare(
        self,
        other: Series,
        align_axis: Axis = 1,
        keep_shape: bool = False,
        keep_equal: bool = False,
        result_names: Suffixes = ("self", "other"),
    ) -> DataFrame | Series:
        return super().compare(
            other=other,
            align_axis=align_axis,
            keep_shape=keep_shape,
            keep_equal=keep_equal,
            result_names=result_names,
        )

    def combine(
        self,
        other: Series | Hashable,
        func: Callable[[Hashable, Hashable], Hashable],
        fill_value: Hashable | None = None,
    ) -> Series:
        """
        Combine the Series with a Series or scalar according to `func`.

        Combine the Series and `other` using `func` to perform elementwise
        selection for combined Series.
        `fill_value` is assumed when value is missing at some index
        from one of the two objects being combined.

        Parameters
        ----------
        other : Series or scalar
            The value(s) to be combined with the `Series`.
        func : function
            Function that takes two scalars as inputs and returns an element.
        fill_value : scalar, optional
            The value to assume when an index is missing from
            one Series or the other. The default specifies to use the
            appropriate NaN value for the underlying dtype of the Series.

        Returns
        -------
        Series
            The result of combining the Series with the other object.

        See Also
        --------
        Series.combine_first : Combine Series values, choosing the calling
            Series' values first.

        Examples
        --------
        Consider 2 Datasets ``s1`` and ``s2`` containing
        highest clocked speeds of different birds.

        >>> s1 = pd.Series({'falcon': 330.0, 'eagle': 160.0})
        >>> s1
        falcon    330.0
        eagle     160.0
        dtype: float64
        >>> s2 = pd.Series({'falcon': 345.0, 'eagle': 200.0, 'duck': 30.0})
        >>> s2
        falcon    345.0
        eagle     200.0
        duck       30.0
        dtype: float64

        Now, to combine the two datasets and view the highest speeds
        of the birds across the two datasets

        >>> s1.combine(s2, max)
        duck        NaN
        eagle     200.0
        falcon    345.0
        dtype: float64

        In the previous example, the resulting value for duck is missing,
        because the maximum of a NaN and a float is a NaN.
        So, in the example, we set ``fill_value=0``,
        so the maximum value returned will be the value from some dataset.

        >>> s1.combine(s2, max, fill_value=0)
        duck       30.0
        eagle     200.0
        falcon    345.0
        dtype: float64
        """
        if fill_value is None:
            fill_value = na_value_for_dtype(self.dtype, compat=False)

        if isinstance(other, Series):
            # If other is a Series, result is based on union of Series,
            # so do this element by element
            new_index = self.index.union(other.index)
            new_name = ops.get_op_result_name(self, other)
            new_values = np.empty(len(new_index), dtype=object)
            with np.errstate(all="ignore"):
                for i, idx in enumerate(new_index):
                    lv = self.get(idx, fill_value)
                    rv = other.get(idx, fill_value)
                    new_values[i] = func(lv, rv)
        else:
            # Assume that other is a scalar, so apply the function for
            # each element in the Series
            new_index = self.index
            new_values = np.empty(len(new_index), dtype=object)
            with np.errstate(all="ignore"):
                new_values[:] = [func(lv, other) for lv in self._values]
            new_name = self.name

        # try_float=False is to match agg_series
        npvalues = lib.maybe_convert_objects(new_values, try_float=False)
        # same_dtype here is a kludge to avoid casting e.g. [True, False] to
        #  ["True", "False"]
        same_dtype = isinstance(self.dtype, (StringDtype, CategoricalDtype))
        res_values = maybe_cast_pointwise_result(
            npvalues, self.dtype, same_dtype=same_dtype
        )
        return self._constructor(res_values, index=new_index, name=new_name, copy=False)

    def combine_first(self, other) -> Series:
        """
        Update null elements with value in the same location in 'other'.

        Combine two Series objects by filling null values in one Series with
        non-null values from the other Series. Result index will be the union
        of the two indexes.

        Parameters
        ----------
        other : Series
            The value(s) to be used for filling null values.

        Returns
        -------
        Series
            The result of combining the provided Series with the other object.

        See Also
        --------
        Series.combine : Perform element-wise operation on two Series
            using a given function.

        Examples
        --------
        >>> s1 = pd.Series([1, np.nan])
        >>> s2 = pd.Series([3, 4, 5])
        >>> s1.combine_first(s2)
        0    1.0
        1    4.0
        2    5.0
        dtype: float64

        Null values still persist if the location of that null value
        does not exist in `other`

        >>> s1 = pd.Series({'falcon': np.nan, 'eagle': 160.0})
        >>> s2 = pd.Series({'eagle': 200.0, 'duck': 30.0})
        >>> s1.combine_first(s2)
        duck       30.0
        eagle     160.0
        falcon      NaN
        dtype: float64
        """
        from pandas.core.reshape.concat import concat

        if self.dtype == other.dtype:
            if self.index.equals(other.index):
                return self.mask(self.isna(), other)
            elif self._can_hold_na and not isinstance(self.dtype, SparseDtype):
                this, other = self.align(other, join="outer")
                return this.mask(this.isna(), other)

        new_index = self.index.union(other.index)

        this = self
        # identify the index subset to keep for each series
        keep_other = other.index.difference(this.index[notna(this)])
        keep_this = this.index.difference(keep_other)

        this = this.reindex(keep_this, copy=False)
        other = other.reindex(keep_other, copy=False)

        if this.dtype.kind == "M" and other.dtype.kind != "M":
            other = to_datetime(other)
        combined = concat([this, other])
        combined = combined.reindex(new_index, copy=False)
        return combined.__finalize__(self, method="combine_first")

    def update(self, other: Series | Sequence | Mapping) -> None:
        """
        Modify Series in place using values from passed Series.

        Uses non-NA values from passed Series to make updates. Aligns
        on index.

        Parameters
        ----------
        other : Series, or object coercible into Series

        Examples
        --------
        >>> s = pd.Series([1, 2, 3])
        >>> s.update(pd.Series([4, 5, 6]))
        >>> s
        0    4
        1    5
        2    6
        dtype: int64

        >>> s = pd.Series(['a', 'b', 'c'])
        >>> s.update(pd.Series(['d', 'e'], index=[0, 2]))
        >>> s
        0    d
        1    b
        2    e
        dtype: object

        >>> s = pd.Series([1, 2, 3])
        >>> s.update(pd.Series([4, 5, 6, 7, 8]))
        >>> s
        0    4
        1    5
        2    6
        dtype: int64

        If ``other`` contains NaNs the corresponding values are not updated
        in the original Series.

        >>> s = pd.Series([1, 2, 3])
        >>> s.update(pd.Series([4, np.nan, 6]))
        >>> s
        0    4
        1    2
        2    6
        dtype: int64

        ``other`` can also be a non-Series object type
        that is coercible into a Series

        >>> s = pd.Series([1, 2, 3])
        >>> s.update([4, np.nan, 6])
        >>> s
        0    4
        1    2
        2    6
        dtype: int64

        >>> s = pd.Series([1, 2, 3])
        >>> s.update({1: 9})
        >>> s
        0    1
        1    9
        2    3
        dtype: int64
        """
        if not PYPY and using_copy_on_write():
            if sys.getrefcount(self) <= REF_COUNT:
                warnings.warn(
                    _chained_assignment_method_msg,
                    ChainedAssignmentError,
                    stacklevel=2,
                )
        elif not PYPY and not using_copy_on_write() and self._is_view_after_cow_rules():
            ctr = sys.getrefcount(self)
            ref_count = REF_COUNT
            if _check_cacher(self):
                # see https://github.com/pandas-dev/pandas/pull/56060#discussion_r1399245221
                ref_count += 1
            if ctr <= ref_count:
                warnings.warn(
                    _chained_assignment_warning_method_msg,
                    FutureWarning,
                    stacklevel=2,
                )

        if not isinstance(other, Series):
            other = Series(other)

        other = other.reindex_like(self)
        mask = notna(other)

        self._mgr = self._mgr.putmask(mask=mask, new=other)
        self._maybe_update_cacher()

    # ----------------------------------------------------------------------
    # Reindexing, sorting

    @overload
    def sort_values(
        self,
        *,
        axis: Axis = ...,
        ascending: bool | Sequence[bool] = ...,
        inplace: Literal[False] = ...,
        kind: SortKind = ...,
        na_position: NaPosition = ...,
        ignore_index: bool = ...,
        key: ValueKeyFunc = ...,
    ) -> Series:
        ...

    @overload
    def sort_values(
        self,
        *,
        axis: Axis = ...,
        ascending: bool | Sequence[bool] = ...,
        inplace: Literal[True],
        kind: SortKind = ...,
        na_position: NaPosition = ...,
        ignore_index: bool = ...,
        key: ValueKeyFunc = ...,
    ) -> None:
        ...

    @overload
    def sort_values(
        self,
        *,
        axis: Axis = ...,
        ascending: bool | Sequence[bool] = ...,
        inplace: bool = ...,
        kind: SortKind = ...,
        na_position: NaPosition = ...,
        ignore_index: bool = ...,
        key: ValueKeyFunc = ...,
    ) -> Series | None:
        ...

    def sort_values(
        self,
        *,
        axis: Axis = 0,
        ascending: bool | Sequence[bool] = True,
        inplace: bool = False,
        kind: SortKind = "quicksort",
        na_position: NaPosition = "last",
        ignore_index: bool = False,
        key: ValueKeyFunc | None = None,
    ) -> Series | None:
        """
        Sort by the values.

        Sort a Series in ascending or descending order by some
        criterion.

        Parameters
        ----------
        axis : {0 or 'index'}
            Unused. Parameter needed for compatibility with DataFrame.
        ascending : bool or list of bools, default True
            If True, sort values in ascending order, otherwise descending.
        inplace : bool, default False
            If True, perform operation in-place.
        kind : {'quicksort', 'mergesort', 'heapsort', 'stable'}, default 'quicksort'
            Choice of sorting algorithm. See also :func:`numpy.sort` for more
            information. 'mergesort' and 'stable' are the only stable  algorithms.
        na_position : {'first' or 'last'}, default 'last'
            Argument 'first' puts NaNs at the beginning, 'last' puts NaNs at
            the end.
        ignore_index : bool, default False
            If True, the resulting axis will be labeled 0, 1, …, n - 1.
        key : callable, optional
            If not None, apply the key function to the series values
            before sorting. This is similar to the `key` argument in the
            builtin :meth:`sorted` function, with the notable difference that
            this `key` function should be *vectorized*. It should expect a
            ``Series`` and return an array-like.

        Returns
        -------
        Series or None
            Series ordered by values or None if ``inplace=True``.

        See Also
        --------
        Series.sort_index : Sort by the Series indices.
        DataFrame.sort_values : Sort DataFrame by the values along either axis.
        DataFrame.sort_index : Sort DataFrame by indices.

        Examples
        --------
        >>> s = pd.Series([np.nan, 1, 3, 10, 5])
        >>> s
        0     NaN
        1     1.0
        2     3.0
        3     10.0
        4     5.0
        dtype: float64

        Sort values ascending order (default behaviour)

        >>> s.sort_values(ascending=True)
        1     1.0
        2     3.0
        4     5.0
        3    10.0
        0     NaN
        dtype: float64

        Sort values descending order

        >>> s.sort_values(ascending=False)
        3    10.0
        4     5.0
        2     3.0
        1     1.0
        0     NaN
        dtype: float64

        Sort values putting NAs first

        >>> s.sort_values(na_position='first')
        0     NaN
        1     1.0
        2     3.0
        4     5.0
        3    10.0
        dtype: float64

        Sort a series of strings

        >>> s = pd.Series(['z', 'b', 'd', 'a', 'c'])
        >>> s
        0    z
        1    b
        2    d
        3    a
        4    c
        dtype: object

        >>> s.sort_values()
        3    a
        1    b
        4    c
        2    d
        0    z
        dtype: object

        Sort using a key function. Your `key` function will be
        given the ``Series`` of values and should return an array-like.

        >>> s = pd.Series(['a', 'B', 'c', 'D', 'e'])
        >>> s.sort_values()
        1    B
        3    D
        0    a
        2    c
        4    e
        dtype: object
        >>> s.sort_values(key=lambda x: x.str.lower())
        0    a
        1    B
        2    c
        3    D
        4    e
        dtype: object

        NumPy ufuncs work well here. For example, we can
        sort by the ``sin`` of the value

        >>> s = pd.Series([-4, -2, 0, 2, 4])
        >>> s.sort_values(key=np.sin)
        1   -2
        4    4
        2    0
        0   -4
        3    2
        dtype: int64

        More complicated user-defined functions can be used,
        as long as they expect a Series and return an array-like

        >>> s.sort_values(key=lambda x: (np.tan(x.cumsum())))
        0   -4
        3    2
        4    4
        1   -2
        2    0
        dtype: int64
        """
        inplace = validate_bool_kwarg(inplace, "inplace")
        # Validate the axis parameter
        self._get_axis_number(axis)

        # GH 5856/5853
        if inplace and self._is_cached:
            raise ValueError(
                "This Series is a view of some other array, to "
                "sort in-place you must create a copy"
            )

        if is_list_like(ascending):
            ascending = cast(Sequence[bool], ascending)
            if len(ascending) != 1:
                raise ValueError(
                    f"Length of ascending ({len(ascending)}) must be 1 for Series"
                )
            ascending = ascending[0]

        ascending = validate_ascending(ascending)

        if na_position not in ["first", "last"]:
            raise ValueError(f"invalid na_position: {na_position}")

        # GH 35922. Make sorting stable by leveraging nargsort
        if key:
            values_to_sort = cast(Series, ensure_key_mapped(self, key))._values
        else:
            values_to_sort = self._values
        sorted_index = nargsort(values_to_sort, kind, bool(ascending), na_position)

        if is_range_indexer(sorted_index, len(sorted_index)):
            if inplace:
                return self._update_inplace(self)
            return self.copy(deep=None)

        result = self._constructor(
            self._values[sorted_index], index=self.index[sorted_index], copy=False
        )

        if ignore_index:
            result.index = default_index(len(sorted_index))

        if not inplace:
            return result.__finalize__(self, method="sort_values")
        self._update_inplace(result)
        return None

    @overload
    def sort_index(
        self,
        *,
        axis: Axis = ...,
        level: IndexLabel = ...,
        ascending: bool | Sequence[bool] = ...,
        inplace: Literal[True],
        kind: SortKind = ...,
        na_position: NaPosition = ...,
        sort_remaining: bool = ...,
        ignore_index: bool = ...,
        key: IndexKeyFunc = ...,
    ) -> None:
        ...

    @overload
    def sort_index(
        self,
        *,
        axis: Axis = ...,
        level: IndexLabel = ...,
        ascending: bool | Sequence[bool] = ...,
        inplace: Literal[False] = ...,
        kind: SortKind = ...,
        na_position: NaPosition = ...,
        sort_remaining: bool = ...,
        ignore_index: bool = ...,
        key: IndexKeyFunc = ...,
    ) -> Series:
        ...

    @overload
    def sort_index(
        self,
        *,
        axis: Axis = ...,
        level: IndexLabel = ...,
        ascending: bool | Sequence[bool] = ...,
        inplace: bool = ...,
        kind: SortKind = ...,
        na_position: NaPosition = ...,
        sort_remaining: bool = ...,
        ignore_index: bool = ...,
        key: IndexKeyFunc = ...,
    ) -> Series | None:
        ...

    def sort_index(
        self,
        *,
        axis: Axis = 0,
        level: IndexLabel | None = None,
        ascending: bool | Sequence[bool] = True,
        inplace: bool = False,
        kind: SortKind = "quicksort",
        na_position: NaPosition = "last",
        sort_remaining: bool = True,
        ignore_index: bool = False,
        key: IndexKeyFunc | None = None,
    ) -> Series | None:
        """
        Sort Series by index labels.

        Returns a new Series sorted by label if `inplace` argument is
        ``False``, otherwise updates the original series and returns None.

        Parameters
        ----------
        axis : {0 or 'index'}
            Unused. Parameter needed for compatibility with DataFrame.
        level : int, optional
            If not None, sort on values in specified index level(s).
        ascending : bool or list-like of bools, default True
            Sort ascending vs. descending. When the index is a MultiIndex the
            sort direction can be controlled for each level individually.
        inplace : bool, default False
            If True, perform operation in-place.
        kind : {'quicksort', 'mergesort', 'heapsort', 'stable'}, default 'quicksort'
            Choice of sorting algorithm. See also :func:`numpy.sort` for more
            information. 'mergesort' and 'stable' are the only stable algorithms. For
            DataFrames, this option is only applied when sorting on a single
            column or label.
        na_position : {'first', 'last'}, default 'last'
            If 'first' puts NaNs at the beginning, 'last' puts NaNs at the end.
            Not implemented for MultiIndex.
        sort_remaining : bool, default True
            If True and sorting by level and index is multilevel, sort by other
            levels too (in order) after sorting by specified level.
        ignore_index : bool, default False
            If True, the resulting axis will be labeled 0, 1, …, n - 1.
        key : callable, optional
            If not None, apply the key function to the index values
            before sorting. This is similar to the `key` argument in the
            builtin :meth:`sorted` function, with the notable difference that
            this `key` function should be *vectorized*. It should expect an
            ``Index`` and return an ``Index`` of the same shape.

        Returns
        -------
        Series or None
            The original Series sorted by the labels or None if ``inplace=True``.

        See Also
        --------
        DataFrame.sort_index: Sort DataFrame by the index.
        DataFrame.sort_values: Sort DataFrame by the value.
        Series.sort_values : Sort Series by the value.

        Examples
        --------
        >>> s = pd.Series(['a', 'b', 'c', 'd'], index=[3, 2, 1, 4])
        >>> s.sort_index()
        1    c
        2    b
        3    a
        4    d
        dtype: object

        Sort Descending

        >>> s.sort_index(ascending=False)
        4    d
        3    a
        2    b
        1    c
        dtype: object

        By default NaNs are put at the end, but use `na_position` to place
        them at the beginning

        >>> s = pd.Series(['a', 'b', 'c', 'd'], index=[3, 2, 1, np.nan])
        >>> s.sort_index(na_position='first')
        NaN     d
         1.0    c
         2.0    b
         3.0    a
        dtype: object

        Specify index level to sort

        >>> arrays = [np.array(['qux', 'qux', 'foo', 'foo',
        ...                     'baz', 'baz', 'bar', 'bar']),
        ...           np.array(['two', 'one', 'two', 'one',
        ...                     'two', 'one', 'two', 'one'])]
        >>> s = pd.Series([1, 2, 3, 4, 5, 6, 7, 8], index=arrays)
        >>> s.sort_index(level=1)
        bar  one    8
        baz  one    6
        foo  one    4
        qux  one    2
        bar  two    7
        baz  two    5
        foo  two    3
        qux  two    1
        dtype: int64

        Does not sort by remaining levels when sorting by levels

        >>> s.sort_index(level=1, sort_remaining=False)
        qux  one    2
        foo  one    4
        baz  one    6
        bar  one    8
        qux  two    1
        foo  two    3
        baz  two    5
        bar  two    7
        dtype: int64

        Apply a key function before sorting

        >>> s = pd.Series([1, 2, 3, 4], index=['A', 'b', 'C', 'd'])
        >>> s.sort_index(key=lambda x : x.str.lower())
        A    1
        b    2
        C    3
        d    4
        dtype: int64
        """

        return super().sort_index(
            axis=axis,
            level=level,
            ascending=ascending,
            inplace=inplace,
            kind=kind,
            na_position=na_position,
            sort_remaining=sort_remaining,
            ignore_index=ignore_index,
            key=key,
        )

    def argsort(
        self,
        axis: Axis = 0,
        kind: SortKind = "quicksort",
        order: None = None,
        stable: None = None,
    ) -> Series:
        """
        Return the integer indices that would sort the Series values.

        Override ndarray.argsort. Argsorts the value, omitting NA/null values,
        and places the result in the same locations as the non-NA values.

        Parameters
        ----------
        axis : {0 or 'index'}
            Unused. Parameter needed for compatibility with DataFrame.
        kind : {'mergesort', 'quicksort', 'heapsort', 'stable'}, default 'quicksort'
            Choice of sorting algorithm. See :func:`numpy.sort` for more
            information. 'mergesort' and 'stable' are the only stable algorithms.
        order : None
            Has no effect but is accepted for compatibility with numpy.
        stable : None
            Has no effect but is accepted for compatibility with numpy.

        Returns
        -------
        Series[np.intp]
            Positions of values within the sort order with -1 indicating
            nan values.

        See Also
        --------
        numpy.ndarray.argsort : Returns the indices that would sort this array.

        Examples
        --------
        >>> s = pd.Series([3, 2, 1])
        >>> s.argsort()
        0    2
        1    1
        2    0
        dtype: int64
        """
        if axis != -1:
            # GH#54257 We allow -1 here so that np.argsort(series) works
            self._get_axis_number(axis)

        values = self._values
        mask = isna(values)

        if mask.any():
            # TODO(3.0): once this deprecation is enforced we can call
            #  self.array.argsort directly, which will close GH#43840 and
            #  GH#12694
            warnings.warn(
                "The behavior of Series.argsort in the presence of NA values is "
                "deprecated. In a future version, NA values will be ordered "
                "last instead of set to -1.",
                FutureWarning,
                stacklevel=find_stack_level(),
            )
            result = np.full(len(self), -1, dtype=np.intp)
            notmask = ~mask
            result[notmask] = np.argsort(values[notmask], kind=kind)
        else:
            result = np.argsort(values, kind=kind)

        res = self._constructor(
            result, index=self.index, name=self.name, dtype=np.intp, copy=False
        )
        return res.__finalize__(self, method="argsort")

    def nlargest(
        self, n: int = 5, keep: Literal["first", "last", "all"] = "first"
    ) -> Series:
        """
        Return the largest `n` elements.

        Parameters
        ----------
        n : int, default 5
            Return this many descending sorted values.
        keep : {'first', 'last', 'all'}, default 'first'
            When there are duplicate values that cannot all fit in a
            Series of `n` elements:

            - ``first`` : return the first `n` occurrences in order
              of appearance.
            - ``last`` : return the last `n` occurrences in reverse
              order of appearance.
            - ``all`` : keep all occurrences. This can result in a Series of
              size larger than `n`.

        Returns
        -------
        Series
            The `n` largest values in the Series, sorted in decreasing order.

        See Also
        --------
        Series.nsmallest: Get the `n` smallest elements.
        Series.sort_values: Sort Series by values.
        Series.head: Return the first `n` rows.

        Notes
        -----
        Faster than ``.sort_values(ascending=False).head(n)`` for small `n`
        relative to the size of the ``Series`` object.

        Examples
        --------
        >>> countries_population = {"Italy": 59000000, "France": 65000000,
        ...                         "Malta": 434000, "Maldives": 434000,
        ...                         "Brunei": 434000, "Iceland": 337000,
        ...                         "Nauru": 11300, "Tuvalu": 11300,
        ...                         "Anguilla": 11300, "Montserrat": 5200}
        >>> s = pd.Series(countries_population)
        >>> s
        Italy       59000000
        France      65000000
        Malta         434000
        Maldives      434000
        Brunei        434000
        Iceland       337000
        Nauru          11300
        Tuvalu         11300
        Anguilla       11300
        Montserrat      5200
        dtype: int64

        The `n` largest elements where ``n=5`` by default.

        >>> s.nlargest()
        France      65000000
        Italy       59000000
        Malta         434000
        Maldives      434000
        Brunei        434000
        dtype: int64

        The `n` largest elements where ``n=3``. Default `keep` value is 'first'
        so Malta will be kept.

        >>> s.nlargest(3)
        France    65000000
        Italy     59000000
        Malta       434000
        dtype: int64

        The `n` largest elements where ``n=3`` and keeping the last duplicates.
        Brunei will be kept since it is the last with value 434000 based on
        the index order.

        >>> s.nlargest(3, keep='last')
        France      65000000
        Italy       59000000
        Brunei        434000
        dtype: int64

        The `n` largest elements where ``n=3`` with all duplicates kept. Note
        that the returned Series has five elements due to the three duplicates.

        >>> s.nlargest(3, keep='all')
        France      65000000
        Italy       59000000
        Malta         434000
        Maldives      434000
        Brunei        434000
        dtype: int64
        """
        return selectn.SelectNSeries(self, n=n, keep=keep).nlargest()

    def nsmallest(
        self, n: int = 5, keep: Literal["first", "last", "all"] = "first"
    ) -> Series:
        """
        Return the smallest `n` elements.

        Parameters
        ----------
        n : int, default 5
            Return this many ascending sorted values.
        keep : {'first', 'last', 'all'}, default 'first'
            When there are duplicate values that cannot all fit in a
            Series of `n` elements:

            - ``first`` : return the first `n` occurrences in order
              of appearance.
            - ``last`` : return the last `n` occurrences in reverse
              order of appearance.
            - ``all`` : keep all occurrences. This can result in a Series of
              size larger than `n`.

        Returns
        -------
        Series
            The `n` smallest values in the Series, sorted in increasing order.

        See Also
        --------
        Series.nlargest: Get the `n` largest elements.
        Series.sort_values: Sort Series by values.
        Series.head: Return the first `n` rows.

        Notes
        -----
        Faster than ``.sort_values().head(n)`` for small `n` relative to
        the size of the ``Series`` object.

        Examples
        --------
        >>> countries_population = {"Italy": 59000000, "France": 65000000,
        ...                         "Brunei": 434000, "Malta": 434000,
        ...                         "Maldives": 434000, "Iceland": 337000,
        ...                         "Nauru": 11300, "Tuvalu": 11300,
        ...                         "Anguilla": 11300, "Montserrat": 5200}
        >>> s = pd.Series(countries_population)
        >>> s
        Italy       59000000
        France      65000000
        Brunei        434000
        Malta         434000
        Maldives      434000
        Iceland       337000
        Nauru          11300
        Tuvalu         11300
        Anguilla       11300
        Montserrat      5200
        dtype: int64

        The `n` smallest elements where ``n=5`` by default.

        >>> s.nsmallest()
        Montserrat    5200
        Nauru        11300
        Tuvalu       11300
        Anguilla     11300
        Iceland     337000
        dtype: int64

        The `n` smallest elements where ``n=3``. Default `keep` value is
        'first' so Nauru and Tuvalu will be kept.

        >>> s.nsmallest(3)
        Montserrat   5200
        Nauru       11300
        Tuvalu      11300
        dtype: int64

        The `n` smallest elements where ``n=3`` and keeping the last
        duplicates. Anguilla and Tuvalu will be kept since they are the last
        with value 11300 based on the index order.

        >>> s.nsmallest(3, keep='last')
        Montserrat   5200
        Anguilla    11300
        Tuvalu      11300
        dtype: int64

        The `n` smallest elements where ``n=3`` with all duplicates kept. Note
        that the returned Series has four elements due to the three duplicates.

        >>> s.nsmallest(3, keep='all')
        Montserrat   5200
        Nauru       11300
        Tuvalu      11300
        Anguilla    11300
        dtype: int64
        """
        return selectn.SelectNSeries(self, n=n, keep=keep).nsmallest()

    @doc(
        klass=_shared_doc_kwargs["klass"],
        extra_params=dedent(
            """copy : bool, default True
            Whether to copy underlying data.

            .. note::
                The `copy` keyword will change behavior in pandas 3.0.
                `Copy-on-Write
                <https://pandas.pydata.org/docs/dev/user_guide/copy_on_write.html>`__
                will be enabled by default, which means that all methods with a
                `copy` keyword will use a lazy copy mechanism to defer the copy and
                ignore the `copy` keyword. The `copy` keyword will be removed in a
                future version of pandas.

                You can already get the future behavior and improvements through
                enabling copy on write ``pd.options.mode.copy_on_write = True``"""
        ),
        examples=dedent(
            """\
        Examples
        --------
        >>> s = pd.Series(
        ...     ["A", "B", "A", "C"],
        ...     index=[
        ...         ["Final exam", "Final exam", "Coursework", "Coursework"],
        ...         ["History", "Geography", "History", "Geography"],
        ...         ["January", "February", "March", "April"],
        ...     ],
        ... )
        >>> s
        Final exam  History     January      A
                    Geography   February     B
        Coursework  History     March        A
                    Geography   April        C
        dtype: object

        In the following example, we will swap the levels of the indices.
        Here, we will swap the levels column-wise, but levels can be swapped row-wise
        in a similar manner. Note that column-wise is the default behaviour.
        By not supplying any arguments for i and j, we swap the last and second to
        last indices.

        >>> s.swaplevel()
        Final exam  January     History         A
                    February    Geography       B
        Coursework  March       History         A
                    April       Geography       C
        dtype: object

        By supplying one argument, we can choose which index to swap the last
        index with. We can for example swap the first index with the last one as
        follows.

        >>> s.swaplevel(0)
        January     History     Final exam      A
        February    Geography   Final exam      B
        March       History     Coursework      A
        April       Geography   Coursework      C
        dtype: object

        We can also define explicitly which indices we want to swap by supplying values
        for both i and j. Here, we for example swap the first and second indices.

        >>> s.swaplevel(0, 1)
        History     Final exam  January         A
        Geography   Final exam  February        B
        History     Coursework  March           A
        Geography   Coursework  April           C
        dtype: object"""
        ),
    )
    def swaplevel(
        self, i: Level = -2, j: Level = -1, copy: bool | None = None
    ) -> Series:
        """
        Swap levels i and j in a :class:`MultiIndex`.

        Default is to swap the two innermost levels of the index.

        Parameters
        ----------
        i, j : int or str
            Levels of the indices to be swapped. Can pass level name as string.
        {extra_params}

        Returns
        -------
        {klass}
            {klass} with levels swapped in MultiIndex.

        {examples}
        """
        assert isinstance(self.index, MultiIndex)
        result = self.copy(deep=copy and not using_copy_on_write())
        result.index = self.index.swaplevel(i, j)
        return result

    def reorder_levels(self, order: Sequence[Level]) -> Series:
        """
        Rearrange index levels using input order.

        May not drop or duplicate levels.

        Parameters
        ----------
        order : list of int representing new level order
            Reference level by number or key.

        Returns
        -------
        type of caller (new object)

        Examples
        --------
        >>> arrays = [np.array(["dog", "dog", "cat", "cat", "bird", "bird"]),
        ...           np.array(["white", "black", "white", "black", "white", "black"])]
        >>> s = pd.Series([1, 2, 3, 3, 5, 2], index=arrays)
        >>> s
        dog   white    1
              black    2
        cat   white    3
              black    3
        bird  white    5
              black    2
        dtype: int64
        >>> s.reorder_levels([1, 0])
        white  dog     1
        black  dog     2
        white  cat     3
        black  cat     3
        white  bird    5
        black  bird    2
        dtype: int64
        """
        if not isinstance(self.index, MultiIndex):  # pragma: no cover
            raise Exception("Can only reorder levels on a hierarchical axis.")

        result = self.copy(deep=None)
        assert isinstance(result.index, MultiIndex)
        result.index = result.index.reorder_levels(order)
        return result

    def explode(self, ignore_index: bool = False) -> Series:
        """
        Transform each element of a list-like to a row.

        Parameters
        ----------
        ignore_index : bool, default False
            If True, the resulting index will be labeled 0, 1, …, n - 1.

        Returns
        -------
        Series
            Exploded lists to rows; index will be duplicated for these rows.

        See Also
        --------
        Series.str.split : Split string values on specified separator.
        Series.unstack : Unstack, a.k.a. pivot, Series with MultiIndex
            to produce DataFrame.
        DataFrame.melt : Unpivot a DataFrame from wide format to long format.
        DataFrame.explode : Explode a DataFrame from list-like
            columns to long format.

        Notes
        -----
        This routine will explode list-likes including lists, tuples, sets,
        Series, and np.ndarray. The result dtype of the subset rows will
        be object. Scalars will be returned unchanged, and empty list-likes will
        result in a np.nan for that row. In addition, the ordering of elements in
        the output will be non-deterministic when exploding sets.

        Reference :ref:`the user guide <reshaping.explode>` for more examples.

        Examples
        --------
        >>> s = pd.Series([[1, 2, 3], 'foo', [], [3, 4]])
        >>> s
        0    [1, 2, 3]
        1          foo
        2           []
        3       [3, 4]
        dtype: object

        >>> s.explode()
        0      1
        0      2
        0      3
        1    foo
        2    NaN
        3      3
        3      4
        dtype: object
        """
        if isinstance(self.dtype, ExtensionDtype):
            values, counts = self._values._explode()
        elif len(self) and is_object_dtype(self.dtype):
            values, counts = reshape.explode(np.asarray(self._values))
        else:
            result = self.copy()
            return result.reset_index(drop=True) if ignore_index else result

        if ignore_index:
            index: Index = default_index(len(values))
        else:
            index = self.index.repeat(counts)

        return self._constructor(values, index=index, name=self.name, copy=False)

    def unstack(
        self,
        level: IndexLabel = -1,
        fill_value: Hashable | None = None,
        sort: bool = True,
    ) -> DataFrame:
        """
        Unstack, also known as pivot, Series with MultiIndex to produce DataFrame.

        Parameters
        ----------
        level : int, str, or list of these, default last level
            Level(s) to unstack, can pass level name.
        fill_value : scalar value, default None
            Value to use when replacing NaN values.
        sort : bool, default True
            Sort the level(s) in the resulting MultiIndex columns.

        Returns
        -------
        DataFrame
            Unstacked Series.

        Notes
        -----
        Reference :ref:`the user guide <reshaping.stacking>` for more examples.

        Examples
        --------
        >>> s = pd.Series([1, 2, 3, 4],
        ...               index=pd.MultiIndex.from_product([['one', 'two'],
        ...                                                 ['a', 'b']]))
        >>> s
        one  a    1
             b    2
        two  a    3
             b    4
        dtype: int64

        >>> s.unstack(level=-1)
             a  b
        one  1  2
        two  3  4

        >>> s.unstack(level=0)
           one  two
        a    1    3
        b    2    4
        """
        from pandas.core.reshape.reshape import unstack

        return unstack(self, level, fill_value, sort)

    # ----------------------------------------------------------------------
    # function application

    def map(
        self,
        arg: Callable | Mapping | Series,
        na_action: Literal["ignore"] | None = None,
    ) -> Series:
        """
        Map values of Series according to an input mapping or function.

        Used for substituting each value in a Series with another value,
        that may be derived from a function, a ``dict`` or
        a :class:`Series`.

        Parameters
        ----------
        arg : function, collections.abc.Mapping subclass or Series
            Mapping correspondence.
        na_action : {None, 'ignore'}, default None
            If 'ignore', propagate NaN values, without passing them to the
            mapping correspondence.

        Returns
        -------
        Series
            Same index as caller.

        See Also
        --------
        Series.apply : For applying more complex functions on a Series.
        Series.replace: Replace values given in `to_replace` with `value`.
        DataFrame.apply : Apply a function row-/column-wise.
        DataFrame.map : Apply a function elementwise on a whole DataFrame.

        Notes
        -----
        When ``arg`` is a dictionary, values in Series that are not in the
        dictionary (as keys) are converted to ``NaN``. However, if the
        dictionary is a ``dict`` subclass that defines ``__missing__`` (i.e.
        provides a method for default values), then this default is used
        rather than ``NaN``.

        Examples
        --------
        >>> s = pd.Series(['cat', 'dog', np.nan, 'rabbit'])
        >>> s
        0      cat
        1      dog
        2      NaN
        3   rabbit
        dtype: object

        ``map`` accepts a ``dict`` or a ``Series``. Values that are not found
        in the ``dict`` are converted to ``NaN``, unless the dict has a default
        value (e.g. ``defaultdict``):

        >>> s.map({'cat': 'kitten', 'dog': 'puppy'})
        0   kitten
        1    puppy
        2      NaN
        3      NaN
        dtype: object

        It also accepts a function:

        >>> s.map('I am a {}'.format)
        0       I am a cat
        1       I am a dog
        2       I am a nan
        3    I am a rabbit
        dtype: object

        To avoid applying the function to missing values (and keep them as
        ``NaN``) ``na_action='ignore'`` can be used:

        >>> s.map('I am a {}'.format, na_action='ignore')
        0     I am a cat
        1     I am a dog
        2            NaN
        3  I am a rabbit
        dtype: object
        """
        new_values = self._map_values(arg, na_action=na_action)
        return self._constructor(new_values, index=self.index, copy=False).__finalize__(
            self, method="map"
        )

    def _gotitem(self, key, ndim, subset=None) -> Self:
        """
        Sub-classes to define. Return a sliced object.

        Parameters
        ----------
        key : string / list of selections
        ndim : {1, 2}
            Requested ndim of result.
        subset : object, default None
            Subset to act on.
        """
        return self

    _agg_see_also_doc = dedent(
        """
    See Also
    --------
    Series.apply : Invoke function on a Series.
    Series.transform : Transform function producing a Series with like indexes.
    """
    )

    _agg_examples_doc = dedent(
        """
    Examples
    --------
    >>> s = pd.Series([1, 2, 3, 4])
    >>> s
    0    1
    1    2
    2    3
    3    4
    dtype: int64

    >>> s.agg('min')
    1

    >>> s.agg(['min', 'max'])
    min   1
    max   4
    dtype: int64
    """
    )

    @doc(
        _shared_docs["aggregate"],
        klass=_shared_doc_kwargs["klass"],
        axis=_shared_doc_kwargs["axis"],
        see_also=_agg_see_also_doc,
        examples=_agg_examples_doc,
    )
    def aggregate(self, func=None, axis: Axis = 0, *args, **kwargs):
        # Validate the axis parameter
        self._get_axis_number(axis)

        # if func is None, will switch to user-provided "named aggregation" kwargs
        if func is None:
            func = dict(kwargs.items())

        op = SeriesApply(self, func, args=args, kwargs=kwargs)
        result = op.agg()
        return result

    agg = aggregate

    @doc(
        _shared_docs["transform"],
        klass=_shared_doc_kwargs["klass"],
        axis=_shared_doc_kwargs["axis"],
    )
    def transform(
        self, func: AggFuncType, axis: Axis = 0, *args, **kwargs
    ) -> DataFrame | Series:
        # Validate axis argument
        self._get_axis_number(axis)
        ser = (
            self.copy(deep=False)
            if using_copy_on_write() or warn_copy_on_write()
            else self
        )
        result = SeriesApply(ser, func=func, args=args, kwargs=kwargs).transform()
        return result

    def apply(
        self,
        func: AggFuncType,
        convert_dtype: bool | lib.NoDefault = lib.no_default,
        args: tuple[Any, ...] = (),
        *,
        by_row: Literal[False, "compat"] = "compat",
        **kwargs,
    ) -> DataFrame | Series:
        """
        Invoke function on values of Series.

        Can be ufunc (a NumPy function that applies to the entire Series)
        or a Python function that only works on single values.

        Parameters
        ----------
        func : function
            Python function or NumPy ufunc to apply.
        convert_dtype : bool, default True
            Try to find better dtype for elementwise function results. If
            False, leave as dtype=object. Note that the dtype is always
            preserved for some extension array dtypes, such as Categorical.

            .. deprecated:: 2.1.0
                ``convert_dtype`` has been deprecated. Do ``ser.astype(object).apply()``
                instead if you want ``convert_dtype=False``.
        args : tuple
            Positional arguments passed to func after the series value.
        by_row : False or "compat", default "compat"
            If ``"compat"`` and func is a callable, func will be passed each element of
            the Series, like ``Series.map``. If func is a list or dict of
            callables, will first try to translate each func into pandas methods. If
            that doesn't work, will try call to apply again with ``by_row="compat"``
            and if that fails, will call apply again with ``by_row=False``
            (backward compatible).
            If False, the func will be passed the whole Series at once.

            ``by_row`` has no effect when ``func`` is a string.

            .. versionadded:: 2.1.0
        **kwargs
            Additional keyword arguments passed to func.

        Returns
        -------
        Series or DataFrame
            If func returns a Series object the result will be a DataFrame.

        See Also
        --------
        Series.map: For element-wise operations.
        Series.agg: Only perform aggregating type operations.
        Series.transform: Only perform transforming type operations.

        Notes
        -----
        Functions that mutate the passed object can produce unexpected
        behavior or errors and are not supported. See :ref:`gotchas.udf-mutation`
        for more details.

        Examples
        --------
        Create a series with typical summer temperatures for each city.

        >>> s = pd.Series([20, 21, 12],
        ...               index=['London', 'New York', 'Helsinki'])
        >>> s
        London      20
        New York    21
        Helsinki    12
        dtype: int64

        Square the values by defining a function and passing it as an
        argument to ``apply()``.

        >>> def square(x):
        ...     return x ** 2
        >>> s.apply(square)
        London      400
        New York    441
        Helsinki    144
        dtype: int64

        Square the values by passing an anonymous function as an
        argument to ``apply()``.

        >>> s.apply(lambda x: x ** 2)
        London      400
        New York    441
        Helsinki    144
        dtype: int64

        Define a custom function that needs additional positional
        arguments and pass these additional arguments using the
        ``args`` keyword.

        >>> def subtract_custom_value(x, custom_value):
        ...     return x - custom_value

        >>> s.apply(subtract_custom_value, args=(5,))
        London      15
        New York    16
        Helsinki     7
        dtype: int64

        Define a custom function that takes keyword arguments
        and pass these arguments to ``apply``.

        >>> def add_custom_values(x, **kwargs):
        ...     for month in kwargs:
        ...         x += kwargs[month]
        ...     return x

        >>> s.apply(add_custom_values, june=30, july=20, august=25)
        London      95
        New York    96
        Helsinki    87
        dtype: int64

        Use a function from the Numpy library.

        >>> s.apply(np.log)
        London      2.995732
        New York    3.044522
        Helsinki    2.484907
        dtype: float64
        """
        return SeriesApply(
            self,
            func,
            convert_dtype=convert_dtype,
            by_row=by_row,
            args=args,
            kwargs=kwargs,
        ).apply()

    def _reindex_indexer(
        self,
        new_index: Index | None,
        indexer: npt.NDArray[np.intp] | None,
        copy: bool | None,
    ) -> Series:
        # Note: new_index is None iff indexer is None
        # if not None, indexer is np.intp
        if indexer is None and (
            new_index is None or new_index.names == self.index.names
        ):
            if using_copy_on_write():
                return self.copy(deep=copy)
            if copy or copy is None:
                return self.copy(deep=copy)
            return self

        new_values = algorithms.take_nd(
            self._values, indexer, allow_fill=True, fill_value=None
        )
        return self._constructor(new_values, index=new_index, copy=False)

    def _needs_reindex_multi(self, axes, method, level) -> bool:
        """
        Check if we do need a multi reindex; this is for compat with
        higher dims.
        """
        return False

    @overload
    def rename(
        self,
        index: Renamer | Hashable | None = ...,
        *,
        axis: Axis | None = ...,
        copy: bool = ...,
        inplace: Literal[True],
        level: Level | None = ...,
        errors: IgnoreRaise = ...,
    ) -> None:
        ...

    @overload
    def rename(
        self,
        index: Renamer | Hashable | None = ...,
        *,
        axis: Axis | None = ...,
        copy: bool = ...,
        inplace: Literal[False] = ...,
        level: Level | None = ...,
        errors: IgnoreRaise = ...,
    ) -> Series:
        ...

    @overload
    def rename(
        self,
        index: Renamer | Hashable | None = ...,
        *,
        axis: Axis | None = ...,
        copy: bool = ...,
        inplace: bool = ...,
        level: Level | None = ...,
        errors: IgnoreRaise = ...,
    ) -> Series | None:
        ...

    def rename(
        self,
        index: Renamer | Hashable | None = None,
        *,
        axis: Axis | None = None,
        copy: bool | None = None,
        inplace: bool = False,
        level: Level | None = None,
        errors: IgnoreRaise = "ignore",
    ) -> Series | None:
        """
        Alter Series index labels or name.

        Function / dict values must be unique (1-to-1). Labels not contained in
        a dict / Series will be left as-is. Extra labels listed don't throw an
        error.

        Alternatively, change ``Series.name`` with a scalar value.

        See the :ref:`user guide <basics.rename>` for more.

        Parameters
        ----------
        index : scalar, hashable sequence, dict-like or function optional
            Functions or dict-like are transformations to apply to
            the index.
            Scalar or hashable sequence-like will alter the ``Series.name``
            attribute.
        axis : {0 or 'index'}
            Unused. Parameter needed for compatibility with DataFrame.
        copy : bool, default True
            Also copy underlying data.

            .. note::
                The `copy` keyword will change behavior in pandas 3.0.
                `Copy-on-Write
                <https://pandas.pydata.org/docs/dev/user_guide/copy_on_write.html>`__
                will be enabled by default, which means that all methods with a
                `copy` keyword will use a lazy copy mechanism to defer the copy and
                ignore the `copy` keyword. The `copy` keyword will be removed in a
                future version of pandas.

                You can already get the future behavior and improvements through
                enabling copy on write ``pd.options.mode.copy_on_write = True``
        inplace : bool, default False
            Whether to return a new Series. If True the value of copy is ignored.
        level : int or level name, default None
            In case of MultiIndex, only rename labels in the specified level.
        errors : {'ignore', 'raise'}, default 'ignore'
            If 'raise', raise `KeyError` when a `dict-like mapper` or
            `index` contains labels that are not present in the index being transformed.
            If 'ignore', existing keys will be renamed and extra keys will be ignored.

        Returns
        -------
        Series or None
            Series with index labels or name altered or None if ``inplace=True``.

        See Also
        --------
        DataFrame.rename : Corresponding DataFrame method.
        Series.rename_axis : Set the name of the axis.

        Examples
        --------
        >>> s = pd.Series([1, 2, 3])
        >>> s
        0    1
        1    2
        2    3
        dtype: int64
        >>> s.rename("my_name")  # scalar, changes Series.name
        0    1
        1    2
        2    3
        Name: my_name, dtype: int64
        >>> s.rename(lambda x: x ** 2)  # function, changes labels
        0    1
        1    2
        4    3
        dtype: int64
        >>> s.rename({1: 3, 2: 5})  # mapping, changes labels
        0    1
        3    2
        5    3
        dtype: int64
        """
        if axis is not None:
            # Make sure we raise if an invalid 'axis' is passed.
            axis = self._get_axis_number(axis)

        if callable(index) or is_dict_like(index):
            # error: Argument 1 to "_rename" of "NDFrame" has incompatible
            # type "Union[Union[Mapping[Any, Hashable], Callable[[Any],
            # Hashable]], Hashable, None]"; expected "Union[Mapping[Any,
            # Hashable], Callable[[Any], Hashable], None]"
            return super()._rename(
                index,  # type: ignore[arg-type]
                copy=copy,
                inplace=inplace,
                level=level,
                errors=errors,
            )
        else:
            return self._set_name(index, inplace=inplace, deep=copy)

    @Appender(
        """
        Examples
        --------
        >>> s = pd.Series([1, 2, 3])
        >>> s
        0    1
        1    2
        2    3
        dtype: int64

        >>> s.set_axis(['a', 'b', 'c'], axis=0)
        a    1
        b    2
        c    3
        dtype: int64
    """
    )
    @Substitution(
        klass=_shared_doc_kwargs["klass"],
        axes_single_arg=_shared_doc_kwargs["axes_single_arg"],
        extended_summary_sub="",
        axis_description_sub="",
        see_also_sub="",
    )
    @Appender(NDFrame.set_axis.__doc__)
    def set_axis(
        self,
        labels,
        *,
        axis: Axis = 0,
        copy: bool | None = None,
    ) -> Series:
        return super().set_axis(labels, axis=axis, copy=copy)

    # error: Cannot determine type of 'reindex'
    @doc(
        NDFrame.reindex,  # type: ignore[has-type]
        klass=_shared_doc_kwargs["klass"],
        optional_reindex=_shared_doc_kwargs["optional_reindex"],
    )
    def reindex(  # type: ignore[override]
        self,
        index=None,
        *,
        axis: Axis | None = None,
        method: ReindexMethod | None = None,
        copy: bool | None = None,
        level: Level | None = None,
        fill_value: Scalar | None = None,
        limit: int | None = None,
        tolerance=None,
    ) -> Series:
        return super().reindex(
            index=index,
            method=method,
            copy=copy,
            level=level,
            fill_value=fill_value,
            limit=limit,
            tolerance=tolerance,
        )

    @overload  # type: ignore[override]
    def rename_axis(
        self,
        mapper: IndexLabel | lib.NoDefault = ...,
        *,
        index=...,
        axis: Axis = ...,
        copy: bool = ...,
        inplace: Literal[True],
    ) -> None:
        ...

    @overload
    def rename_axis(
        self,
        mapper: IndexLabel | lib.NoDefault = ...,
        *,
        index=...,
        axis: Axis = ...,
        copy: bool = ...,
        inplace: Literal[False] = ...,
    ) -> Self:
        ...

    @overload
    def rename_axis(
        self,
        mapper: IndexLabel | lib.NoDefault = ...,
        *,
        index=...,
        axis: Axis = ...,
        copy: bool = ...,
        inplace: bool = ...,
    ) -> Self | None:
        ...

    @doc(NDFrame.rename_axis)
    def rename_axis(
        self,
        mapper: IndexLabel | lib.NoDefault = lib.no_default,
        *,
        index=lib.no_default,
        axis: Axis = 0,
        copy: bool = True,
        inplace: bool = False,
    ) -> Self | None:
        return super().rename_axis(
            mapper=mapper,
            index=index,
            axis=axis,
            copy=copy,
            inplace=inplace,
        )

    @overload
    def drop(
        self,
        labels: IndexLabel = ...,
        *,
        axis: Axis = ...,
        index: IndexLabel = ...,
        columns: IndexLabel = ...,
        level: Level | None = ...,
        inplace: Literal[True],
        errors: IgnoreRaise = ...,
    ) -> None:
        ...

    @overload
    def drop(
        self,
        labels: IndexLabel = ...,
        *,
        axis: Axis = ...,
        index: IndexLabel = ...,
        columns: IndexLabel = ...,
        level: Level | None = ...,
        inplace: Literal[False] = ...,
        errors: IgnoreRaise = ...,
    ) -> Series:
        ...

    @overload
    def drop(
        self,
        labels: IndexLabel = ...,
        *,
        axis: Axis = ...,
        index: IndexLabel = ...,
        columns: IndexLabel = ...,
        level: Level | None = ...,
        inplace: bool = ...,
        errors: IgnoreRaise = ...,
    ) -> Series | None:
        ...

    def drop(
        self,
        labels: IndexLabel | None = None,
        *,
        axis: Axis = 0,
        index: IndexLabel | None = None,
        columns: IndexLabel | None = None,
        level: Level | None = None,
        inplace: bool = False,
        errors: IgnoreRaise = "raise",
    ) -> Series | None:
        """
        Return Series with specified index labels removed.

        Remove elements of a Series based on specifying the index labels.
        When using a multi-index, labels on different levels can be removed
        by specifying the level.

        Parameters
        ----------
        labels : single label or list-like
            Index labels to drop.
        axis : {0 or 'index'}
            Unused. Parameter needed for compatibility with DataFrame.
        index : single label or list-like
            Redundant for application on Series, but 'index' can be used instead
            of 'labels'.
        columns : single label or list-like
            No change is made to the Series; use 'index' or 'labels' instead.
        level : int or level name, optional
            For MultiIndex, level for which the labels will be removed.
        inplace : bool, default False
            If True, do operation inplace and return None.
        errors : {'ignore', 'raise'}, default 'raise'
            If 'ignore', suppress error and only existing labels are dropped.

        Returns
        -------
        Series or None
            Series with specified index labels removed or None if ``inplace=True``.

        Raises
        ------
        KeyError
            If none of the labels are found in the index.

        See Also
        --------
        Series.reindex : Return only specified index labels of Series.
        Series.dropna : Return series without null values.
        Series.drop_duplicates : Return Series with duplicate values removed.
        DataFrame.drop : Drop specified labels from rows or columns.

        Examples
        --------
        >>> s = pd.Series(data=np.arange(3), index=['A', 'B', 'C'])
        >>> s
        A  0
        B  1
        C  2
        dtype: int64

        Drop labels B en C

        >>> s.drop(labels=['B', 'C'])
        A  0
        dtype: int64

        Drop 2nd level label in MultiIndex Series

        >>> midx = pd.MultiIndex(levels=[['llama', 'cow', 'falcon'],
        ...                              ['speed', 'weight', 'length']],
        ...                      codes=[[0, 0, 0, 1, 1, 1, 2, 2, 2],
        ...                             [0, 1, 2, 0, 1, 2, 0, 1, 2]])
        >>> s = pd.Series([45, 200, 1.2, 30, 250, 1.5, 320, 1, 0.3],
        ...               index=midx)
        >>> s
        llama   speed      45.0
                weight    200.0
                length      1.2
        cow     speed      30.0
                weight    250.0
                length      1.5
        falcon  speed     320.0
                weight      1.0
                length      0.3
        dtype: float64

        >>> s.drop(labels='weight', level=1)
        llama   speed      45.0
                length      1.2
        cow     speed      30.0
                length      1.5
        falcon  speed     320.0
                length      0.3
        dtype: float64
        """
        return super().drop(
            labels=labels,
            axis=axis,
            index=index,
            columns=columns,
            level=level,
            inplace=inplace,
            errors=errors,
        )

    def pop(self, item: Hashable) -> Any:
        """
        Return item and drops from series. Raise KeyError if not found.

        Parameters
        ----------
        item : label
            Index of the element that needs to be removed.

        Returns
        -------
        Value that is popped from series.

        Examples
        --------
        >>> ser = pd.Series([1, 2, 3])

        >>> ser.pop(0)
        1

        >>> ser
        1    2
        2    3
        dtype: int64
        """
        return super().pop(item=item)

    @doc(INFO_DOCSTRING, **series_sub_kwargs)
    def info(
        self,
        verbose: bool | None = None,
        buf: IO[str] | None = None,
        max_cols: int | None = None,
        memory_usage: bool | str | None = None,
        show_counts: bool = True,
    ) -> None:
        return SeriesInfo(self, memory_usage).render(
            buf=buf,
            max_cols=max_cols,
            verbose=verbose,
            show_counts=show_counts,
        )

    # TODO(3.0): this can be removed once GH#33302 deprecation is enforced
    def _replace_single(self, to_replace, method: str, inplace: bool, limit):
        """
        Replaces values in a Series using the fill method specified when no
        replacement value is given in the replace method
        """

        result = self if inplace else self.copy()

        values = result._values
        mask = missing.mask_missing(values, to_replace)

        if isinstance(values, ExtensionArray):
            # dispatch to the EA's _pad_mask_inplace method
            values._fill_mask_inplace(method, limit, mask)
        else:
            fill_f = missing.get_fill_func(method)
            fill_f(values, limit=limit, mask=mask)

        if inplace:
            return
        return result

    def memory_usage(self, index: bool = True, deep: bool = False) -> int:
        """
        Return the memory usage of the Series.

        The memory usage can optionally include the contribution of
        the index and of elements of `object` dtype.

        Parameters
        ----------
        index : bool, default True
            Specifies whether to include the memory usage of the Series index.
        deep : bool, default False
            If True, introspect the data deeply by interrogating
            `object` dtypes for system-level memory consumption, and include
            it in the returned value.

        Returns
        -------
        int
            Bytes of memory consumed.

        See Also
        --------
        numpy.ndarray.nbytes : Total bytes consumed by the elements of the
            array.
        DataFrame.memory_usage : Bytes consumed by a DataFrame.

        Examples
        --------
        >>> s = pd.Series(range(3))
        >>> s.memory_usage()
        152

        Not including the index gives the size of the rest of the data, which
        is necessarily smaller:

        >>> s.memory_usage(index=False)
        24

        The memory footprint of `object` values is ignored by default:

        >>> s = pd.Series(["a", "b"])
        >>> s.values
        array(['a', 'b'], dtype=object)
        >>> s.memory_usage()
        144
        >>> s.memory_usage(deep=True)
        244
        """
        v = self._memory_usage(deep=deep)
        if index:
            v += self.index.memory_usage(deep=deep)
        return v

    def isin(self, values) -> Series:
        """
        Whether elements in Series are contained in `values`.

        Return a boolean Series showing whether each element in the Series
        matches an element in the passed sequence of `values` exactly.

        Parameters
        ----------
        values : set or list-like
            The sequence of values to test. Passing in a single string will
            raise a ``TypeError``. Instead, turn a single string into a
            list of one element.

        Returns
        -------
        Series
            Series of booleans indicating if each element is in values.

        Raises
        ------
        TypeError
          * If `values` is a string

        See Also
        --------
        DataFrame.isin : Equivalent method on DataFrame.

        Examples
        --------
        >>> s = pd.Series(['llama', 'cow', 'llama', 'beetle', 'llama',
        ...                'hippo'], name='animal')
        >>> s.isin(['cow', 'llama'])
        0     True
        1     True
        2     True
        3    False
        4     True
        5    False
        Name: animal, dtype: bool

        To invert the boolean values, use the ``~`` operator:

        >>> ~s.isin(['cow', 'llama'])
        0    False
        1    False
        2    False
        3     True
        4    False
        5     True
        Name: animal, dtype: bool

        Passing a single string as ``s.isin('llama')`` will raise an error. Use
        a list of one element instead:

        >>> s.isin(['llama'])
        0     True
        1    False
        2     True
        3    False
        4     True
        5    False
        Name: animal, dtype: bool

        Strings and integers are distinct and are therefore not comparable:

        >>> pd.Series([1]).isin(['1'])
        0    False
        dtype: bool
        >>> pd.Series([1.1]).isin(['1.1'])
        0    False
        dtype: bool
        """
        result = algorithms.isin(self._values, values)
        return self._constructor(result, index=self.index, copy=False).__finalize__(
            self, method="isin"
        )

    def between(
        self,
        left,
        right,
        inclusive: Literal["both", "neither", "left", "right"] = "both",
    ) -> Series:
        """
        Return boolean Series equivalent to left <= series <= right.

        This function returns a boolean vector containing `True` wherever the
        corresponding Series element is between the boundary values `left` and
        `right`. NA values are treated as `False`.

        Parameters
        ----------
        left : scalar or list-like
            Left boundary.
        right : scalar or list-like
            Right boundary.
        inclusive : {"both", "neither", "left", "right"}
            Include boundaries. Whether to set each bound as closed or open.

            .. versionchanged:: 1.3.0

        Returns
        -------
        Series
            Series representing whether each element is between left and
            right (inclusive).

        See Also
        --------
        Series.gt : Greater than of series and other.
        Series.lt : Less than of series and other.

        Notes
        -----
        This function is equivalent to ``(left <= ser) & (ser <= right)``

        Examples
        --------
        >>> s = pd.Series([2, 0, 4, 8, np.nan])

        Boundary values are included by default:

        >>> s.between(1, 4)
        0     True
        1    False
        2     True
        3    False
        4    False
        dtype: bool

        With `inclusive` set to ``"neither"`` boundary values are excluded:

        >>> s.between(1, 4, inclusive="neither")
        0     True
        1    False
        2    False
        3    False
        4    False
        dtype: bool

        `left` and `right` can be any scalar value:

        >>> s = pd.Series(['Alice', 'Bob', 'Carol', 'Eve'])
        >>> s.between('Anna', 'Daniel')
        0    False
        1     True
        2     True
        3    False
        dtype: bool
        """
        if inclusive == "both":
            lmask = self >= left
            rmask = self <= right
        elif inclusive == "left":
            lmask = self >= left
            rmask = self < right
        elif inclusive == "right":
            lmask = self > left
            rmask = self <= right
        elif inclusive == "neither":
            lmask = self > left
            rmask = self < right
        else:
            raise ValueError(
                "Inclusive has to be either string of 'both',"
                "'left', 'right', or 'neither'."
            )

        return lmask & rmask

    def case_when(
        self,
        caselist: list[
            tuple[
                ArrayLike | Callable[[Series], Series | np.ndarray | Sequence[bool]],
                ArrayLike | Scalar | Callable[[Series], Series | np.ndarray],
            ],
        ],
    ) -> Series:
        """
        Replace values where the conditions are True.

        Parameters
        ----------
        caselist : A list of tuples of conditions and expected replacements
            Takes the form:  ``(condition0, replacement0)``,
            ``(condition1, replacement1)``, ... .
            ``condition`` should be a 1-D boolean array-like object
            or a callable. If ``condition`` is a callable,
            it is computed on the Series
            and should return a boolean Series or array.
            The callable must not change the input Series
            (though pandas doesn`t check it). ``replacement`` should be a
            1-D array-like object, a scalar or a callable.
            If ``replacement`` is a callable, it is computed on the Series
            and should return a scalar or Series. The callable
            must not change the input Series
            (though pandas doesn`t check it).

            .. versionadded:: 2.2.0

        Returns
        -------
        Series

        See Also
        --------
        Series.mask : Replace values where the condition is True.

        Examples
        --------
        >>> c = pd.Series([6, 7, 8, 9], name='c')
        >>> a = pd.Series([0, 0, 1, 2])
        >>> b = pd.Series([0, 3, 4, 5])

        >>> c.case_when(caselist=[(a.gt(0), a),  # condition, replacement
        ...                       (b.gt(0), b)])
        0    6
        1    3
        2    1
        3    2
        Name: c, dtype: int64
        """
        if not isinstance(caselist, list):
            raise TypeError(
                f"The caselist argument should be a list; instead got {type(caselist)}"
            )

        if not caselist:
            raise ValueError(
                "provide at least one boolean condition, "
                "with a corresponding replacement."
            )

        for num, entry in enumerate(caselist):
            if not isinstance(entry, tuple):
                raise TypeError(
                    f"Argument {num} must be a tuple; instead got {type(entry)}."
                )
            if len(entry) != 2:
                raise ValueError(
                    f"Argument {num} must have length 2; "
                    "a condition and replacement; "
                    f"instead got length {len(entry)}."
                )
        caselist = [
            (
                com.apply_if_callable(condition, self),
                com.apply_if_callable(replacement, self),
            )
            for condition, replacement in caselist
        ]
        default = self.copy()
        conditions, replacements = zip(*caselist)
        common_dtypes = [infer_dtype_from(arg)[0] for arg in [*replacements, default]]
        if len(set(common_dtypes)) > 1:
            common_dtype = find_common_type(common_dtypes)
            updated_replacements = []
            for condition, replacement in zip(conditions, replacements):
                if is_scalar(replacement):
                    replacement = construct_1d_arraylike_from_scalar(
                        value=replacement, length=len(condition), dtype=common_dtype
                    )
                elif isinstance(replacement, ABCSeries):
                    replacement = replacement.astype(common_dtype)
                else:
                    replacement = pd_array(replacement, dtype=common_dtype)
                updated_replacements.append(replacement)
            replacements = updated_replacements
            default = default.astype(common_dtype)

        counter = reversed(range(len(conditions)))
        for position, condition, replacement in zip(
            counter, conditions[::-1], replacements[::-1]
        ):
            try:
                default = default.mask(
                    condition, other=replacement, axis=0, inplace=False, level=None
                )
            except Exception as error:
                raise ValueError(
                    f"Failed to apply condition{position} and replacement{position}."
                ) from error
        return default

    # error: Cannot determine type of 'isna'
    @doc(NDFrame.isna, klass=_shared_doc_kwargs["klass"])  # type: ignore[has-type]
    def isna(self) -> Series:
        return NDFrame.isna(self)

    # error: Cannot determine type of 'isna'
    @doc(NDFrame.isna, klass=_shared_doc_kwargs["klass"])  # type: ignore[has-type]
    def isnull(self) -> Series:
        """
        Series.isnull is an alias for Series.isna.
        """
        return super().isnull()

    # error: Cannot determine type of 'notna'
    @doc(NDFrame.notna, klass=_shared_doc_kwargs["klass"])  # type: ignore[has-type]
    def notna(self) -> Series:
        return super().notna()

    # error: Cannot determine type of 'notna'
    @doc(NDFrame.notna, klass=_shared_doc_kwargs["klass"])  # type: ignore[has-type]
    def notnull(self) -> Series:
        """
        Series.notnull is an alias for Series.notna.
        """
        return super().notnull()

    @overload
    def dropna(
        self,
        *,
        axis: Axis = ...,
        inplace: Literal[False] = ...,
        how: AnyAll | None = ...,
        ignore_index: bool = ...,
    ) -> Series:
        ...

    @overload
    def dropna(
        self,
        *,
        axis: Axis = ...,
        inplace: Literal[True],
        how: AnyAll | None = ...,
        ignore_index: bool = ...,
    ) -> None:
        ...

    def dropna(
        self,
        *,
        axis: Axis = 0,
        inplace: bool = False,
        how: AnyAll | None = None,
        ignore_index: bool = False,
    ) -> Series | None:
        """
        Return a new Series with missing values removed.

        See the :ref:`User Guide <missing_data>` for more on which values are
        considered missing, and how to work with missing data.

        Parameters
        ----------
        axis : {0 or 'index'}
            Unused. Parameter needed for compatibility with DataFrame.
        inplace : bool, default False
            If True, do operation inplace and return None.
        how : str, optional
            Not in use. Kept for compatibility.
        ignore_index : bool, default ``False``
            If ``True``, the resulting axis will be labeled 0, 1, …, n - 1.

            .. versionadded:: 2.0.0

        Returns
        -------
        Series or None
            Series with NA entries dropped from it or None if ``inplace=True``.

        See Also
        --------
        Series.isna: Indicate missing values.
        Series.notna : Indicate existing (non-missing) values.
        Series.fillna : Replace missing values.
        DataFrame.dropna : Drop rows or columns which contain NA values.
        Index.dropna : Drop missing indices.

        Examples
        --------
        >>> ser = pd.Series([1., 2., np.nan])
        >>> ser
        0    1.0
        1    2.0
        2    NaN
        dtype: float64

        Drop NA values from a Series.

        >>> ser.dropna()
        0    1.0
        1    2.0
        dtype: float64

        Empty strings are not considered NA values. ``None`` is considered an
        NA value.

        >>> ser = pd.Series([np.nan, 2, pd.NaT, '', None, 'I stay'])
        >>> ser
        0       NaN
        1         2
        2       NaT
        3
        4      None
        5    I stay
        dtype: object
        >>> ser.dropna()
        1         2
        3
        5    I stay
        dtype: object
        """
        inplace = validate_bool_kwarg(inplace, "inplace")
        ignore_index = validate_bool_kwarg(ignore_index, "ignore_index")
        # Validate the axis parameter
        self._get_axis_number(axis or 0)

        if self._can_hold_na:
            result = remove_na_arraylike(self)
        else:
            if not inplace:
                result = self.copy(deep=None)
            else:
                result = self

        if ignore_index:
            result.index = default_index(len(result))

        if inplace:
            return self._update_inplace(result)
        else:
            return result

    # ----------------------------------------------------------------------
    # Time series-oriented methods

    def to_timestamp(
        self,
        freq: Frequency | None = None,
        how: Literal["s", "e", "start", "end"] = "start",
        copy: bool | None = None,
    ) -> Series:
        """
        Cast to DatetimeIndex of Timestamps, at *beginning* of period.

        Parameters
        ----------
        freq : str, default frequency of PeriodIndex
            Desired frequency.
        how : {'s', 'e', 'start', 'end'}
            Convention for converting period to timestamp; start of period
            vs. end.
        copy : bool, default True
            Whether or not to return a copy.

            .. note::
                The `copy` keyword will change behavior in pandas 3.0.
                `Copy-on-Write
                <https://pandas.pydata.org/docs/dev/user_guide/copy_on_write.html>`__
                will be enabled by default, which means that all methods with a
                `copy` keyword will use a lazy copy mechanism to defer the copy and
                ignore the `copy` keyword. The `copy` keyword will be removed in a
                future version of pandas.

                You can already get the future behavior and improvements through
                enabling copy on write ``pd.options.mode.copy_on_write = True``

        Returns
        -------
        Series with DatetimeIndex

        Examples
        --------
        >>> idx = pd.PeriodIndex(['2023', '2024', '2025'], freq='Y')
        >>> s1 = pd.Series([1, 2, 3], index=idx)
        >>> s1
        2023    1
        2024    2
        2025    3
        Freq: Y-DEC, dtype: int64

        The resulting frequency of the Timestamps is `YearBegin`

        >>> s1 = s1.to_timestamp()
        >>> s1
        2023-01-01    1
        2024-01-01    2
        2025-01-01    3
        Freq: YS-JAN, dtype: int64

        Using `freq` which is the offset that the Timestamps will have

        >>> s2 = pd.Series([1, 2, 3], index=idx)
        >>> s2 = s2.to_timestamp(freq='M')
        >>> s2
        2023-01-31    1
        2024-01-31    2
        2025-01-31    3
        Freq: YE-JAN, dtype: int64
        """
        if not isinstance(self.index, PeriodIndex):
            raise TypeError(f"unsupported Type {type(self.index).__name__}")

        new_obj = self.copy(deep=copy and not using_copy_on_write())
        new_index = self.index.to_timestamp(freq=freq, how=how)
        setattr(new_obj, "index", new_index)
        return new_obj

    def to_period(self, freq: str | None = None, copy: bool | None = None) -> Series:
        """
        Convert Series from DatetimeIndex to PeriodIndex.

        Parameters
        ----------
        freq : str, default None
            Frequency associated with the PeriodIndex.
        copy : bool, default True
            Whether or not to return a copy.

            .. note::
                The `copy` keyword will change behavior in pandas 3.0.
                `Copy-on-Write
                <https://pandas.pydata.org/docs/dev/user_guide/copy_on_write.html>`__
                will be enabled by default, which means that all methods with a
                `copy` keyword will use a lazy copy mechanism to defer the copy and
                ignore the `copy` keyword. The `copy` keyword will be removed in a
                future version of pandas.

                You can already get the future behavior and improvements through
                enabling copy on write ``pd.options.mode.copy_on_write = True``

        Returns
        -------
        Series
            Series with index converted to PeriodIndex.

        Examples
        --------
        >>> idx = pd.DatetimeIndex(['2023', '2024', '2025'])
        >>> s = pd.Series([1, 2, 3], index=idx)
        >>> s = s.to_period()
        >>> s
        2023    1
        2024    2
        2025    3
        Freq: Y-DEC, dtype: int64

        Viewing the index

        >>> s.index
        PeriodIndex(['2023', '2024', '2025'], dtype='period[Y-DEC]')
        """
        if not isinstance(self.index, DatetimeIndex):
            raise TypeError(f"unsupported Type {type(self.index).__name__}")

        new_obj = self.copy(deep=copy and not using_copy_on_write())
        new_index = self.index.to_period(freq=freq)
        setattr(new_obj, "index", new_index)
        return new_obj

    # ----------------------------------------------------------------------
    # Add index
    _AXIS_ORDERS: list[Literal["index", "columns"]] = ["index"]
    _AXIS_LEN = len(_AXIS_ORDERS)
    _info_axis_number: Literal[0] = 0
    _info_axis_name: Literal["index"] = "index"

    index = properties.AxisProperty(
        axis=0,
        doc="""
        The index (axis labels) of the Series.

        The index of a Series is used to label and identify each element of the
        underlying data. The index can be thought of as an immutable ordered set
        (technically a multi-set, as it may contain duplicate labels), and is
        used to index and align data in pandas.

        Returns
        -------
        Index
            The index labels of the Series.

        See Also
        --------
        Series.reindex : Conform Series to new index.
        Index : The base pandas index type.

        Notes
        -----
        For more information on pandas indexing, see the `indexing user guide
        <https://pandas.pydata.org/docs/user_guide/indexing.html>`__.

        Examples
        --------
        To create a Series with a custom index and view the index labels:

        >>> cities = ['Kolkata', 'Chicago', 'Toronto', 'Lisbon']
        >>> populations = [14.85, 2.71, 2.93, 0.51]
        >>> city_series = pd.Series(populations, index=cities)
        >>> city_series.index
        Index(['Kolkata', 'Chicago', 'Toronto', 'Lisbon'], dtype='object')

        To change the index labels of an existing Series:

        >>> city_series.index = ['KOL', 'CHI', 'TOR', 'LIS']
        >>> city_series.index
        Index(['KOL', 'CHI', 'TOR', 'LIS'], dtype='object')
        """,
    )

    # ----------------------------------------------------------------------
    # Accessor Methods
    # ----------------------------------------------------------------------
    str = CachedAccessor("str", StringMethods)
    dt = CachedAccessor("dt", CombinedDatetimelikeProperties)
    cat = CachedAccessor("cat", CategoricalAccessor)
    plot = CachedAccessor("plot", pandas.plotting.PlotAccessor)
    sparse = CachedAccessor("sparse", SparseAccessor)
    struct = CachedAccessor("struct", StructAccessor)
    list = CachedAccessor("list", ListAccessor)

    # ----------------------------------------------------------------------
    # Add plotting methods to Series
    hist = pandas.plotting.hist_series

    # ----------------------------------------------------------------------
    # Template-Based Arithmetic/Comparison Methods

    def _cmp_method(self, other, op):
        res_name = ops.get_op_result_name(self, other)

        if isinstance(other, Series) and not self._indexed_same(other):
            raise ValueError("Can only compare identically-labeled Series objects")

        lvalues = self._values
        rvalues = extract_array(other, extract_numpy=True, extract_range=True)

        res_values = ops.comparison_op(lvalues, rvalues, op)

        return self._construct_result(res_values, name=res_name)

    def _logical_method(self, other, op):
        res_name = ops.get_op_result_name(self, other)
        self, other = self._align_for_op(other, align_asobject=True)

        lvalues = self._values
        rvalues = extract_array(other, extract_numpy=True, extract_range=True)

        res_values = ops.logical_op(lvalues, rvalues, op)
        return self._construct_result(res_values, name=res_name)

    def _arith_method(self, other, op):
        self, other = self._align_for_op(other)
        return base.IndexOpsMixin._arith_method(self, other, op)

    def _align_for_op(self, right, align_asobject: bool = False):
        """align lhs and rhs Series"""
        # TODO: Different from DataFrame._align_for_op, list, tuple and ndarray
        # are not coerced here
        # because Series has inconsistencies described in GH#13637
        left = self

        if isinstance(right, Series):
            # avoid repeated alignment
            if not left.index.equals(right.index):
                if align_asobject:
                    if left.dtype not in (object, np.bool_) or right.dtype not in (
                        object,
                        np.bool_,
                    ):
                        warnings.warn(
                            "Operation between non boolean Series with different "
                            "indexes will no longer return a boolean result in "
                            "a future version. Cast both Series to object type "
                            "to maintain the prior behavior.",
                            FutureWarning,
                            stacklevel=find_stack_level(),
                        )
                    # to keep original value's dtype for bool ops
                    left = left.astype(object)
                    right = right.astype(object)

                left, right = left.align(right, copy=False)

        return left, right

    def _binop(self, other: Series, func, level=None, fill_value=None) -> Series:
        """
        Perform generic binary operation with optional fill value.

        Parameters
        ----------
        other : Series
        func : binary operator
        fill_value : float or object
            Value to substitute for NA/null values. If both Series are NA in a
            location, the result will be NA regardless of the passed fill value.
        level : int or level name, default None
            Broadcast across a level, matching Index values on the
            passed MultiIndex level.

        Returns
        -------
        Series
        """
        this = self

        if not self.index.equals(other.index):
            this, other = self.align(other, level=level, join="outer", copy=False)

        this_vals, other_vals = ops.fill_binop(this._values, other._values, fill_value)

        with np.errstate(all="ignore"):
            result = func(this_vals, other_vals)

        name = ops.get_op_result_name(self, other)
        out = this._construct_result(result, name)
        return cast(Series, out)

    def _construct_result(
        self, result: ArrayLike | tuple[ArrayLike, ArrayLike], name: Hashable
    ) -> Series | tuple[Series, Series]:
        """
        Construct an appropriately-labelled Series from the result of an op.

        Parameters
        ----------
        result : ndarray or ExtensionArray
        name : Label

        Returns
        -------
        Series
            In the case of __divmod__ or __rdivmod__, a 2-tuple of Series.
        """
        if isinstance(result, tuple):
            # produced by divmod or rdivmod

            res1 = self._construct_result(result[0], name=name)
            res2 = self._construct_result(result[1], name=name)

            # GH#33427 assertions to keep mypy happy
            assert isinstance(res1, Series)
            assert isinstance(res2, Series)
            return (res1, res2)

        # TODO: result should always be ArrayLike, but this fails for some
        #  JSONArray tests
        dtype = getattr(result, "dtype", None)
        out = self._constructor(result, index=self.index, dtype=dtype, copy=False)
        out = out.__finalize__(self)

        # Set the result's name after __finalize__ is called because __finalize__
        #  would set it back to self.name
        out.name = name
        return out

    def _flex_method(self, other, op, *, level=None, fill_value=None, axis: Axis = 0):
        if axis is not None:
            self._get_axis_number(axis)

        res_name = ops.get_op_result_name(self, other)

        if isinstance(other, Series):
            return self._binop(other, op, level=level, fill_value=fill_value)
        elif isinstance(other, (np.ndarray, list, tuple)):
            if len(other) != len(self):
                raise ValueError("Lengths must be equal")
            other = self._constructor(other, self.index, copy=False)
            result = self._binop(other, op, level=level, fill_value=fill_value)
            result._name = res_name
            return result
        else:
            if fill_value is not None:
                if isna(other):
                    return op(self, fill_value)
                self = self.fillna(fill_value)

            return op(self, other)

    @Appender(ops.make_flex_doc("eq", "series"))
    def eq(
        self,
        other,
        level: Level | None = None,
        fill_value: float | None = None,
        axis: Axis = 0,
    ) -> Series:
        return self._flex_method(
            other, operator.eq, level=level, fill_value=fill_value, axis=axis
        )

    @Appender(ops.make_flex_doc("ne", "series"))
    def ne(self, other, level=None, fill_value=None, axis: Axis = 0) -> Series:
        return self._flex_method(
            other, operator.ne, level=level, fill_value=fill_value, axis=axis
        )

    @Appender(ops.make_flex_doc("le", "series"))
    def le(self, other, level=None, fill_value=None, axis: Axis = 0) -> Series:
        return self._flex_method(
            other, operator.le, level=level, fill_value=fill_value, axis=axis
        )

    @Appender(ops.make_flex_doc("lt", "series"))
    def lt(self, other, level=None, fill_value=None, axis: Axis = 0) -> Series:
        return self._flex_method(
            other, operator.lt, level=level, fill_value=fill_value, axis=axis
        )

    @Appender(ops.make_flex_doc("ge", "series"))
    def ge(self, other, level=None, fill_value=None, axis: Axis = 0) -> Series:
        return self._flex_method(
            other, operator.ge, level=level, fill_value=fill_value, axis=axis
        )

    @Appender(ops.make_flex_doc("gt", "series"))
    def gt(self, other, level=None, fill_value=None, axis: Axis = 0) -> Series:
        return self._flex_method(
            other, operator.gt, level=level, fill_value=fill_value, axis=axis
        )

    @Appender(ops.make_flex_doc("add", "series"))
    def add(self, other, level=None, fill_value=None, axis: Axis = 0) -> Series:
        return self._flex_method(
            other, operator.add, level=level, fill_value=fill_value, axis=axis
        )

    @Appender(ops.make_flex_doc("radd", "series"))
    def radd(self, other, level=None, fill_value=None, axis: Axis = 0) -> Series:
        return self._flex_method(
            other, roperator.radd, level=level, fill_value=fill_value, axis=axis
        )

    @Appender(ops.make_flex_doc("sub", "series"))
    def sub(self, other, level=None, fill_value=None, axis: Axis = 0) -> Series:
        return self._flex_method(
            other, operator.sub, level=level, fill_value=fill_value, axis=axis
        )

    subtract = sub

    @Appender(ops.make_flex_doc("rsub", "series"))
    def rsub(self, other, level=None, fill_value=None, axis: Axis = 0) -> Series:
        return self._flex_method(
            other, roperator.rsub, level=level, fill_value=fill_value, axis=axis
        )

    @Appender(ops.make_flex_doc("mul", "series"))
    def mul(
        self,
        other,
        level: Level | None = None,
        fill_value: float | None = None,
        axis: Axis = 0,
    ) -> Series:
        return self._flex_method(
            other, operator.mul, level=level, fill_value=fill_value, axis=axis
        )

    multiply = mul

    @Appender(ops.make_flex_doc("rmul", "series"))
    def rmul(self, other, level=None, fill_value=None, axis: Axis = 0) -> Series:
        return self._flex_method(
            other, roperator.rmul, level=level, fill_value=fill_value, axis=axis
        )

    @Appender(ops.make_flex_doc("truediv", "series"))
    def truediv(self, other, level=None, fill_value=None, axis: Axis = 0) -> Series:
        return self._flex_method(
            other, operator.truediv, level=level, fill_value=fill_value, axis=axis
        )

    div = truediv
    divide = truediv

    @Appender(ops.make_flex_doc("rtruediv", "series"))
    def rtruediv(self, other, level=None, fill_value=None, axis: Axis = 0) -> Series:
        return self._flex_method(
            other, roperator.rtruediv, level=level, fill_value=fill_value, axis=axis
        )

    rdiv = rtruediv

    @Appender(ops.make_flex_doc("floordiv", "series"))
    def floordiv(self, other, level=None, fill_value=None, axis: Axis = 0) -> Series:
        return self._flex_method(
            other, operator.floordiv, level=level, fill_value=fill_value, axis=axis
        )

    @Appender(ops.make_flex_doc("rfloordiv", "series"))
    def rfloordiv(self, other, level=None, fill_value=None, axis: Axis = 0) -> Series:
        return self._flex_method(
            other, roperator.rfloordiv, level=level, fill_value=fill_value, axis=axis
        )

    @Appender(ops.make_flex_doc("mod", "series"))
    def mod(self, other, level=None, fill_value=None, axis: Axis = 0) -> Series:
        return self._flex_method(
            other, operator.mod, level=level, fill_value=fill_value, axis=axis
        )

    @Appender(ops.make_flex_doc("rmod", "series"))
    def rmod(self, other, level=None, fill_value=None, axis: Axis = 0) -> Series:
        return self._flex_method(
            other, roperator.rmod, level=level, fill_value=fill_value, axis=axis
        )

    @Appender(ops.make_flex_doc("pow", "series"))
    def pow(self, other, level=None, fill_value=None, axis: Axis = 0) -> Series:
        return self._flex_method(
            other, operator.pow, level=level, fill_value=fill_value, axis=axis
        )

    @Appender(ops.make_flex_doc("rpow", "series"))
    def rpow(self, other, level=None, fill_value=None, axis: Axis = 0) -> Series:
        return self._flex_method(
            other, roperator.rpow, level=level, fill_value=fill_value, axis=axis
        )

    @Appender(ops.make_flex_doc("divmod", "series"))
    def divmod(self, other, level=None, fill_value=None, axis: Axis = 0) -> Series:
        return self._flex_method(
            other, divmod, level=level, fill_value=fill_value, axis=axis
        )

    @Appender(ops.make_flex_doc("rdivmod", "series"))
    def rdivmod(self, other, level=None, fill_value=None, axis: Axis = 0) -> Series:
        return self._flex_method(
            other, roperator.rdivmod, level=level, fill_value=fill_value, axis=axis
        )

    # ----------------------------------------------------------------------
    # Reductions

    def _reduce(
        self,
        op,
        # error: Variable "pandas.core.series.Series.str" is not valid as a type
        name: str,  # type: ignore[valid-type]
        *,
        axis: Axis = 0,
        skipna: bool = True,
        numeric_only: bool = False,
        filter_type=None,
        **kwds,
    ):
        """
        Perform a reduction operation.

        If we have an ndarray as a value, then simply perform the operation,
        otherwise delegate to the object.
        """
        delegate = self._values

        if axis is not None:
            self._get_axis_number(axis)

        if isinstance(delegate, ExtensionArray):
            # dispatch to ExtensionArray interface
            return delegate._reduce(name, skipna=skipna, **kwds)

        else:
            # dispatch to numpy arrays
            if numeric_only and self.dtype.kind not in "iufcb":
                # i.e. not is_numeric_dtype(self.dtype)
                kwd_name = "numeric_only"
                if name in ["any", "all"]:
                    kwd_name = "bool_only"
                # GH#47500 - change to TypeError to match other methods
                raise TypeError(
                    f"Series.{name} does not allow {kwd_name}={numeric_only} "
                    "with non-numeric dtypes."
                )
            return op(delegate, skipna=skipna, **kwds)

    @Appender(make_doc("any", ndim=1))
    # error: Signature of "any" incompatible with supertype "NDFrame"
    def any(  # type: ignore[override]
        self,
        *,
        axis: Axis = 0,
        bool_only: bool = False,
        skipna: bool = True,
        **kwargs,
    ) -> bool:
        nv.validate_logical_func((), kwargs, fname="any")
        validate_bool_kwarg(skipna, "skipna", none_allowed=False)
        return self._reduce(
            nanops.nanany,
            name="any",
            axis=axis,
            numeric_only=bool_only,
            skipna=skipna,
            filter_type="bool",
        )

    @Appender(make_doc("all", ndim=1))
    def all(
        self,
        axis: Axis = 0,
        bool_only: bool = False,
        skipna: bool = True,
        **kwargs,
    ) -> bool:
        nv.validate_logical_func((), kwargs, fname="all")
        validate_bool_kwarg(skipna, "skipna", none_allowed=False)
        return self._reduce(
            nanops.nanall,
            name="all",
            axis=axis,
            numeric_only=bool_only,
            skipna=skipna,
            filter_type="bool",
        )

    @doc(make_doc("min", ndim=1))
    def min(
        self,
        axis: Axis | None = 0,
        skipna: bool = True,
        numeric_only: bool = False,
        **kwargs,
    ):
        return NDFrame.min(self, axis, skipna, numeric_only, **kwargs)

    @doc(make_doc("max", ndim=1))
    def max(
        self,
        axis: Axis | None = 0,
        skipna: bool = True,
        numeric_only: bool = False,
        **kwargs,
    ):
        return NDFrame.max(self, axis, skipna, numeric_only, **kwargs)

    @doc(make_doc("sum", ndim=1))
    def sum(
        self,
        axis: Axis | None = None,
        skipna: bool = True,
        numeric_only: bool = False,
        min_count: int = 0,
        **kwargs,
    ):
        return NDFrame.sum(self, axis, skipna, numeric_only, min_count, **kwargs)

    @doc(make_doc("prod", ndim=1))
    def prod(
        self,
        axis: Axis | None = None,
        skipna: bool = True,
        numeric_only: bool = False,
        min_count: int = 0,
        **kwargs,
    ):
        return NDFrame.prod(self, axis, skipna, numeric_only, min_count, **kwargs)

    @doc(make_doc("mean", ndim=1))
    def mean(
        self,
        axis: Axis | None = 0,
        skipna: bool = True,
        numeric_only: bool = False,
        **kwargs,
    ):
        return NDFrame.mean(self, axis, skipna, numeric_only, **kwargs)

    @doc(make_doc("median", ndim=1))
    def median(
        self,
        axis: Axis | None = 0,
        skipna: bool = True,
        numeric_only: bool = False,
        **kwargs,
    ):
        return NDFrame.median(self, axis, skipna, numeric_only, **kwargs)

    @doc(make_doc("sem", ndim=1))
    def sem(
        self,
        axis: Axis | None = None,
        skipna: bool = True,
        ddof: int = 1,
        numeric_only: bool = False,
        **kwargs,
    ):
        return NDFrame.sem(self, axis, skipna, ddof, numeric_only, **kwargs)

    @doc(make_doc("var", ndim=1))
    def var(
        self,
        axis: Axis | None = None,
        skipna: bool = True,
        ddof: int = 1,
        numeric_only: bool = False,
        **kwargs,
    ):
        return NDFrame.var(self, axis, skipna, ddof, numeric_only, **kwargs)

    @doc(make_doc("std", ndim=1))
    def std(
        self,
        axis: Axis | None = None,
        skipna: bool = True,
        ddof: int = 1,
        numeric_only: bool = False,
        **kwargs,
    ):
        return NDFrame.std(self, axis, skipna, ddof, numeric_only, **kwargs)

    @doc(make_doc("skew", ndim=1))
    def skew(
        self,
        axis: Axis | None = 0,
        skipna: bool = True,
        numeric_only: bool = False,
        **kwargs,
    ):
        return NDFrame.skew(self, axis, skipna, numeric_only, **kwargs)

    @doc(make_doc("kurt", ndim=1))
    def kurt(
        self,
        axis: Axis | None = 0,
        skipna: bool = True,
        numeric_only: bool = False,
        **kwargs,
    ):
        return NDFrame.kurt(self, axis, skipna, numeric_only, **kwargs)

    kurtosis = kurt
    product = prod

    @doc(make_doc("cummin", ndim=1))
    def cummin(self, axis: Axis | None = None, skipna: bool = True, *args, **kwargs):
        return NDFrame.cummin(self, axis, skipna, *args, **kwargs)

    @doc(make_doc("cummax", ndim=1))
    def cummax(self, axis: Axis | None = None, skipna: bool = True, *args, **kwargs):
        return NDFrame.cummax(self, axis, skipna, *args, **kwargs)

    @doc(make_doc("cumsum", ndim=1))
    def cumsum(self, axis: Axis | None = None, skipna: bool = True, *args, **kwargs):
        return NDFrame.cumsum(self, axis, skipna, *args, **kwargs)

    @doc(make_doc("cumprod", 1))
    def cumprod(self, axis: Axis | None = None, skipna: bool = True, *args, **kwargs):
        return NDFrame.cumprod(self, axis, skipna, *args, **kwargs)
```
