## Supplementary software v0.2.1 for "Virtual control arms for paediatric myopia trials: external validation of axial-elongation models": shared_docs.py

```
from __future__ import annotations

_shared_docs: dict[str, str] = {}

_shared_docs[
    "aggregate"
] = """
Aggregate using one or more operations over the specified axis.

Parameters
----------
func : function, str, list or dict
    Function to use for aggregating the data. If a function, must either
    work when passed a {klass} or when passed to {klass}.apply.

    Accepted combinations are:

    - function
    - string function name
    - list of functions and/or function names, e.g. ``[np.sum, 'mean']``
    - dict of axis labels -> functions, function names or list of such.
{axis}
*args
    Positional arguments to pass to `func`.
**kwargs
    Keyword arguments to pass to `func`.

Returns
-------
scalar, Series or DataFrame

    The return can be:

    * scalar : when Series.agg is called with single function
    * Series : when DataFrame.agg is called with a single function
    * DataFrame : when DataFrame.agg is called with several functions
{see_also}
Notes
-----
The aggregation operations are always performed over an axis, either the
index (default) or the column axis. This behavior is different from
`numpy` aggregation functions (`mean`, `median`, `prod`, `sum`, `std`,
`var`), where the default is to compute the aggregation of the flattened
array, e.g., ``numpy.mean(arr_2d)`` as opposed to
``numpy.mean(arr_2d, axis=0)``.

`agg` is an alias for `aggregate`. Use the alias.

Functions that mutate the passed object can produce unexpected
behavior or errors and are not supported. See :ref:`gotchas.udf-mutation`
for more details.

A passed user-defined-function will be passed a Series for evaluation.
{examples}"""

_shared_docs[
    "compare"
] = """
Compare to another {klass} and show the differences.

Parameters
----------
other : {klass}
    Object to compare with.

align_axis : {{0 or 'index', 1 or 'columns'}}, default 1
    Determine which axis to align the comparison on.

    * 0, or 'index' : Resulting differences are stacked vertically
        with rows drawn alternately from self and other.
    * 1, or 'columns' : Resulting differences are aligned horizontally
        with columns drawn alternately from self and other.

keep_shape : bool, default False
    If true, all rows and columns are kept.
    Otherwise, only the ones with different values are kept.

keep_equal : bool, default False
    If true, the result keeps values that are equal.
    Otherwise, equal values are shown as NaNs.

result_names : tuple, default ('self', 'other')
    Set the dataframes names in the comparison.

    .. versionadded:: 1.5.0
"""

_shared_docs[
    "groupby"
] = """
Group %(klass)s using a mapper or by a Series of columns.

A groupby operation involves some combination of splitting the
object, applying a function, and combining the results. This can be
used to group large amounts of data and compute operations on these
groups.

Parameters
----------
by : mapping, function, label, pd.Grouper or list of such
    Used to determine the groups for the groupby.
    If ``by`` is a function, it's called on each value of the object's
    index. If a dict or Series is passed, the Series or dict VALUES
    will be used to determine the groups (the Series' values are first
    aligned; see ``.align()`` method). If a list or ndarray of length
    equal to the selected axis is passed (see the `groupby user guide
    <https://pandas.pydata.org/pandas-docs/stable/user_guide/groupby.html#splitting-an-object-into-groups>`_),
    the values are used as-is to determine the groups. A label or list
    of labels may be passed to group by the columns in ``self``.
    Notice that a tuple is interpreted as a (single) key.
axis : {0 or 'index', 1 or 'columns'}, default 0
    Split along rows (0) or columns (1). For `Series` this parameter
    is unused and defaults to 0.

    .. deprecated:: 2.1.0

        Will be removed and behave like axis=0 in a future version.
        For ``axis=1``, do ``frame.T.groupby(...)`` instead.

level : int, level name, or sequence of such, default None
    If the axis is a MultiIndex (hierarchical), group by a particular
    level or levels. Do not specify both ``by`` and ``level``.
as_index : bool, default True
    Return object with group labels as the
    index. Only relevant for DataFrame input. as_index=False is
    effectively "SQL-style" grouped output. This argument has no effect
    on filtrations (see the `filtrations in the user guide
    <https://pandas.pydata.org/docs/dev/user_guide/groupby.html#filtration>`_),
    such as ``head()``, ``tail()``, ``nth()`` and in transformations
    (see the `transformations in the user guide
    <https://pandas.pydata.org/docs/dev/user_guide/groupby.html#transformation>`_).
sort : bool, default True
    Sort group keys. Get better performance by turning this off.
    Note this does not influence the order of observations within each
    group. Groupby preserves the order of rows within each group. If False,
    the groups will appear in the same order as they did in the original DataFrame.
    This argument has no effect on filtrations (see the `filtrations in the user guide
    <https://pandas.pydata.org/docs/dev/user_guide/groupby.html#filtration>`_),
    such as ``head()``, ``tail()``, ``nth()`` and in transformations
    (see the `transformations in the user guide
    <https://pandas.pydata.org/docs/dev/user_guide/groupby.html#transformation>`_).

    .. versionchanged:: 2.0.0

        Specifying ``sort=False`` with an ordered categorical grouper will no
        longer sort the values.

group_keys : bool, default True
    When calling apply and the ``by`` argument produces a like-indexed
    (i.e. :ref:`a transform <groupby.transform>`) result, add group keys to
    index to identify pieces. By default group keys are not included
    when the result's index (and column) labels match the inputs, and
    are included otherwise.

    .. versionchanged:: 1.5.0

       Warns that ``group_keys`` will no longer be ignored when the
       result from ``apply`` is a like-indexed Series or DataFrame.
       Specify ``group_keys`` explicitly to include the group keys or
       not.

    .. versionchanged:: 2.0.0

       ``group_keys`` now defaults to ``True``.

observed : bool, default False
    This only applies if any of the groupers are Categoricals.
    If True: only show observed values for categorical groupers.
    If False: show all values for categorical groupers.

    .. deprecated:: 2.1.0

        The default value will change to True in a future version of pandas.

dropna : bool, default True
    If True, and if group keys contain NA values, NA values together
    with row/column will be dropped.
    If False, NA values will also be treated as the key in groups.

Returns
-------
pandas.api.typing.%(klass)sGroupBy
    Returns a groupby object that contains information about the groups.

See Also
--------
resample : Convenience method for frequency conversion and resampling
    of time series.

Notes
-----
See the `user guide
<https://pandas.pydata.org/pandas-docs/stable/groupby.html>`__ for more
detailed usage and examples, including splitting an object into groups,
iterating through groups, selecting a group, aggregation, and more.
"""

_shared_docs[
    "melt"
] = """
Unpivot a DataFrame from wide to long format, optionally leaving identifiers set.

This function is useful to massage a DataFrame into a format where one
or more columns are identifier variables (`id_vars`), while all other
columns, considered measured variables (`value_vars`), are "unpivoted" to
the row axis, leaving just two non-identifier columns, 'variable' and
'value'.

Parameters
----------
id_vars : scalar, tuple, list, or ndarray, optional
    Column(s) to use as identifier variables.
value_vars : scalar, tuple, list, or ndarray, optional
    Column(s) to unpivot. If not specified, uses all columns that
    are not set as `id_vars`.
var_name : scalar, default None
    Name to use for the 'variable' column. If None it uses
    ``frame.columns.name`` or 'variable'.
value_name : scalar, default 'value'
    Name to use for the 'value' column, can't be an existing column label.
col_level : scalar, optional
    If columns are a MultiIndex then use this level to melt.
ignore_index : bool, default True
    If True, original index is ignored. If False, the original index is retained.
    Index labels will be repeated as necessary.

Returns
-------
DataFrame
    Unpivoted DataFrame.

See Also
--------
%(other)s : Identical method.
pivot_table : Create a spreadsheet-style pivot table as a DataFrame.
DataFrame.pivot : Return reshaped DataFrame organized
    by given index / column values.
DataFrame.explode : Explode a DataFrame from list-like
        columns to long format.

Notes
-----
Reference :ref:`the user guide <reshaping.melt>` for more examples.

Examples
--------
>>> df = pd.DataFrame({'A': {0: 'a', 1: 'b', 2: 'c'},
...                    'B': {0: 1, 1: 3, 2: 5},
...                    'C': {0: 2, 1: 4, 2: 6}})
>>> df
   A  B  C
0  a  1  2
1  b  3  4
2  c  5  6

>>> %(caller)sid_vars=['A'], value_vars=['B'])
   A variable  value
0  a        B      1
1  b        B      3
2  c        B      5

>>> %(caller)sid_vars=['A'], value_vars=['B', 'C'])
   A variable  value
0  a        B      1
1  b        B      3
2  c        B      5
3  a        C      2
4  b        C      4
5  c        C      6

The names of 'variable' and 'value' columns can be customized:

>>> %(caller)sid_vars=['A'], value_vars=['B'],
...         var_name='myVarname', value_name='myValname')
   A myVarname  myValname
0  a         B          1
1  b         B          3
2  c         B          5

Original index values can be kept around:

>>> %(caller)sid_vars=['A'], value_vars=['B', 'C'], ignore_index=False)
   A variable  value
0  a        B      1
1  b        B      3
2  c        B      5
0  a        C      2
1  b        C      4
2  c        C      6

If you have multi-index columns:

>>> df.columns = [list('ABC'), list('DEF')]
>>> df
   A  B  C
   D  E  F
0  a  1  2
1  b  3  4
2  c  5  6

>>> %(caller)scol_level=0, id_vars=['A'], value_vars=['B'])
   A variable  value
0  a        B      1
1  b        B      3
2  c        B      5

>>> %(caller)sid_vars=[('A', 'D')], value_vars=[('B', 'E')])
  (A, D) variable_0 variable_1  value
0      a          B          E      1
1      b          B          E      3
2      c          B          E      5
"""

_shared_docs[
    "transform"
] = """
Call ``func`` on self producing a {klass} with the same axis shape as self.

Parameters
----------
func : function, str, list-like or dict-like
    Function to use for transforming the data. If a function, must either
    work when passed a {klass} or when passed to {klass}.apply. If func
    is both list-like and dict-like, dict-like behavior takes precedence.

    Accepted combinations are:

    - function
    - string function name
    - list-like of functions and/or function names, e.g. ``[np.exp, 'sqrt']``
    - dict-like of axis labels -> functions, function names or list-like of such.
{axis}
*args
    Positional arguments to pass to `func`.
**kwargs
    Keyword arguments to pass to `func`.

Returns
-------
{klass}
    A {klass} that must have the same length as self.

Raises
------
ValueError : If the returned {klass} has a different length than self.

See Also
--------
{klass}.agg : Only perform aggregating type operations.
{klass}.apply : Invoke function on a {klass}.

Notes
-----
Functions that mutate the passed object can produce unexpected
behavior or errors and are not supported. See :ref:`gotchas.udf-mutation`
for more details.

Examples
--------
>>> df = pd.DataFrame({{'A': range(3), 'B': range(1, 4)}})
>>> df
   A  B
0  0  1
1  1  2
2  2  3
>>> df.transform(lambda x: x + 1)
   A  B
0  1  2
1  2  3
2  3  4

Even though the resulting {klass} must have the same length as the
input {klass}, it is possible to provide several input functions:

>>> s = pd.Series(range(3))
>>> s
0    0
1    1
2    2
dtype: int64
>>> s.transform([np.sqrt, np.exp])
       sqrt        exp
0  0.000000   1.000000
1  1.000000   2.718282
2  1.414214   7.389056

You can call transform on a GroupBy object:

>>> df = pd.DataFrame({{
...     "Date": [
...         "2015-05-08", "2015-05-07", "2015-05-06", "2015-05-05",
...         "2015-05-08", "2015-05-07", "2015-05-06", "2015-05-05"],
...     "Data": [5, 8, 6, 1, 50, 100, 60, 120],
... }})
>>> df
         Date  Data
0  2015-05-08     5
1  2015-05-07     8
2  2015-05-06     6
3  2015-05-05     1
4  2015-05-08    50
5  2015-05-07   100
6  2015-05-06    60
7  2015-05-05   120
>>> df.groupby('Date')['Data'].transform('sum')
0     55
1    108
2     66
3    121
4     55
5    108
6     66
7    121
Name: Data, dtype: int64

>>> df = pd.DataFrame({{
...     "c": [1, 1, 1, 2, 2, 2, 2],
...     "type": ["m", "n", "o", "m", "m", "n", "n"]
... }})
>>> df
   c type
0  1    m
1  1    n
2  1    o
3  2    m
4  2    m
5  2    n
6  2    n
>>> df['size'] = df.groupby('c')['type'].transform(len)
>>> df
   c type size
0  1    m    3
1  1    n    3
2  1    o    3
3  2    m    4
4  2    m    4
5  2    n    4
6  2    n    4
"""

_shared_docs[
    "storage_options"
] = """storage_options : dict, optional
    Extra options that make sense for a particular storage connection, e.g.
    host, port, username, password, etc. For HTTP(S) URLs the key-value pairs
    are forwarded to ``urllib.request.Request`` as header options. For other
    URLs (e.g. starting with "s3://", and "gcs://") the key-value pairs are
    forwarded to ``fsspec.open``. Please see ``fsspec`` and ``urllib`` for more
    details, and for more examples on storage options refer `here
    <https://pandas.pydata.org/docs/user_guide/io.html?
    highlight=storage_options#reading-writing-remote-files>`_."""

_shared_docs[
    "compression_options"
] = """compression : str or dict, default 'infer'
    For on-the-fly compression of the output data. If 'infer' and '%s' is
    path-like, then detect compression from the following extensions: '.gz',
    '.bz2', '.zip', '.xz', '.zst', '.tar', '.tar.gz', '.tar.xz' or '.tar.bz2'
    (otherwise no compression).
    Set to ``None`` for no compression.
    Can also be a dict with key ``'method'`` set
    to one of {``'zip'``, ``'gzip'``, ``'bz2'``, ``'zstd'``, ``'xz'``, ``'tar'``} and
    other key-value pairs are forwarded to
    ``zipfile.ZipFile``, ``gzip.GzipFile``,
    ``bz2.BZ2File``, ``zstandard.ZstdCompressor``, ``lzma.LZMAFile`` or
    ``tarfile.TarFile``, respectively.
    As an example, the following could be passed for faster compression and to create
    a reproducible gzip archive:
    ``compression={'method': 'gzip', 'compresslevel': 1, 'mtime': 1}``.

    .. versionadded:: 1.5.0
        Added support for `.tar` files."""

_shared_docs[
    "decompression_options"
] = """compression : str or dict, default 'infer'
    For on-the-fly decompression of on-disk data. If 'infer' and '%s' is
    path-like, then detect compression from the following extensions: '.gz',
    '.bz2', '.zip', '.xz', '.zst', '.tar', '.tar.gz', '.tar.xz' or '.tar.bz2'
    (otherwise no compression).
    If using 'zip' or 'tar', the ZIP file must contain only one data file to be read in.
    Set to ``None`` for no decompression.
    Can also be a dict with key ``'method'`` set
    to one of {``'zip'``, ``'gzip'``, ``'bz2'``, ``'zstd'``, ``'xz'``, ``'tar'``} and
    other key-value pairs are forwarded to
    ``zipfile.ZipFile``, ``gzip.GzipFile``,
    ``bz2.BZ2File``, ``zstandard.ZstdDecompressor``, ``lzma.LZMAFile`` or
    ``tarfile.TarFile``, respectively.
    As an example, the following could be passed for Zstandard decompression using a
    custom compression dictionary:
    ``compression={'method': 'zstd', 'dict_data': my_compression_dict}``.

    .. versionadded:: 1.5.0
        Added support for `.tar` files."""

_shared_docs[
    "replace"
] = """
    Replace values given in `to_replace` with `value`.

    Values of the {klass} are replaced with other values dynamically.
    This differs from updating with ``.loc`` or ``.iloc``, which require
    you to specify a location to update with some value.

    Parameters
    ----------
    to_replace : str, regex, list, dict, Series, int, float, or None
        How to find the values that will be replaced.

        * numeric, str or regex:

            - numeric: numeric values equal to `to_replace` will be
              replaced with `value`
            - str: string exactly matching `to_replace` will be replaced
              with `value`
            - regex: regexs matching `to_replace` will be replaced with
              `value`

        * list of str, regex, or numeric:

            - First, if `to_replace` and `value` are both lists, they
              **must** be the same length.
            - Second, if ``regex=True`` then all of the strings in **both**
              lists will be interpreted as regexs otherwise they will match
              directly. This doesn't matter much for `value` since there
              are only a few possible substitution regexes you can use.
            - str, regex and numeric rules apply as above.

        * dict:

            - Dicts can be used to specify different replacement values
              for different existing values. For example,
              ``{{'a': 'b', 'y': 'z'}}`` replaces the value 'a' with 'b' and
              'y' with 'z'. To use a dict in this way, the optional `value`
              parameter should not be given.
            - For a DataFrame a dict can specify that different values
              should be replaced in different columns. For example,
              ``{{'a': 1, 'b': 'z'}}`` looks for the value 1 in column 'a'
              and the value 'z' in column 'b' and replaces these values
              with whatever is specified in `value`. The `value` parameter
              should not be ``None`` in this case. You can treat this as a
              special case of passing two lists except that you are
              specifying the column to search in.
            - For a DataFrame nested dictionaries, e.g.,
              ``{{'a': {{'b': np.nan}}}}``, are read as follows: look in column
              'a' for the value 'b' and replace it with NaN. The optional `value`
              parameter should not be specified to use a nested dict in this
              way. You can nest regular expressions as well. Note that
              column names (the top-level dictionary keys in a nested
              dictionary) **cannot** be regular expressions.

        * None:

            - This means that the `regex` argument must be a string,
              compiled regular expression, or list, dict, ndarray or
              Series of such elements. If `value` is also ``None`` then
              this **must** be a nested dictionary or Series.

        See the examples section for examples of each of these.
    value : scalar, dict, list, str, regex, default None
        Value to replace any values matching `to_replace` with.
        For a DataFrame a dict of values can be used to specify which
        value to use for each column (columns not in the dict will not be
        filled). Regular expressions, strings and lists or dicts of such
        objects are also allowed.
    {inplace}
    limit : int, default None
        Maximum size gap to forward or backward fill.

        .. deprecated:: 2.1.0
    regex : bool or same types as `to_replace`, default False
        Whether to interpret `to_replace` and/or `value` as regular
        expressions. Alternatively, this could be a regular expression or a
        list, dict, or array of regular expressions in which case
        `to_replace` must be ``None``.
    method : {{'pad', 'ffill', 'bfill'}}
        The method to use when for replacement, when `to_replace` is a
        scalar, list or tuple and `value` is ``None``.

        .. deprecated:: 2.1.0

    Returns
    -------
    {klass}
        Object after replacement.

    Raises
    ------
    AssertionError
        * If `regex` is not a ``bool`` and `to_replace` is not
          ``None``.

    TypeError
        * If `to_replace` is not a scalar, array-like, ``dict``, or ``None``
        * If `to_replace` is a ``dict`` and `value` is not a ``list``,
          ``dict``, ``ndarray``, or ``Series``
        * If `to_replace` is ``None`` and `regex` is not compilable
          into a regular expression or is a list, dict, ndarray, or
          Series.
        * When replacing multiple ``bool`` or ``datetime64`` objects and
          the arguments to `to_replace` does not match the type of the
          value being replaced

    ValueError
        * If a ``list`` or an ``ndarray`` is passed to `to_replace` and
          `value` but they are not the same length.

    See Also
    --------
    Series.fillna : Fill NA values.
    DataFrame.fillna : Fill NA values.
    Series.where : Replace values based on boolean condition.
    DataFrame.where : Replace values based on boolean condition.
    DataFrame.map: Apply a function to a Dataframe elementwise.
    Series.map: Map values of Series according to an input mapping or function.
    Series.str.replace : Simple string replacement.

    Notes
    -----
    * Regex substitution is performed under the hood with ``re.sub``. The
      rules for substitution for ``re.sub`` are the same.
    * Regular expressions will only substitute on strings, meaning you
      cannot provide, for example, a regular expression matching floating
      point numbers and expect the columns in your frame that have a
      numeric dtype to be matched. However, if those floating point
      numbers *are* strings, then you can do this.
    * This method has *a lot* of options. You are encouraged to experiment
      and play with this method to gain intuition about how it works.
    * When dict is used as the `to_replace` value, it is like
      key(s) in the dict are the to_replace part and
      value(s) in the dict are the value parameter.

    Examples
    --------

    **Scalar `to_replace` and `value`**

    >>> s = pd.Series([1, 2, 3, 4, 5])
    >>> s.replace(1, 5)
    0    5
    1    2
    2    3
    3    4
    4    5
    dtype: int64

    >>> df = pd.DataFrame({{'A': [0, 1, 2, 3, 4],
    ...                    'B': [5, 6, 7, 8, 9],
    ...                    'C': ['a', 'b', 'c', 'd', 'e']}})
    >>> df.replace(0, 5)
        A  B  C
    0  5  5  a
    1  1  6  b
    2  2  7  c
    3  3  8  d
    4  4  9  e

    **List-like `to_replace`**

    >>> df.replace([0, 1, 2, 3], 4)
        A  B  C
    0  4  5  a
    1  4  6  b
    2  4  7  c
    3  4  8  d
    4  4  9  e

    >>> df.replace([0, 1, 2, 3], [4, 3, 2, 1])
        A  B  C
    0  4  5  a
    1  3  6  b
    2  2  7  c
    3  1  8  d
    4  4  9  e

    >>> s.replace([1, 2], method='bfill')
    0    3
    1    3
    2    3
    3    4
    4    5
    dtype: int64

    **dict-like `to_replace`**

    >>> df.replace({{0: 10, 1: 100}})
            A  B  C
    0   10  5  a
    1  100  6  b
    2    2  7  c
    3    3  8  d
    4    4  9  e

    >>> df.replace({{'A': 0, 'B': 5}}, 100)
            A    B  C
    0  100  100  a
    1    1    6  b
    2    2    7  c
    3    3    8  d
    4    4    9  e

    >>> df.replace({{'A': {{0: 100, 4: 400}}}})
            A  B  C
    0  100  5  a
    1    1  6  b
    2    2  7  c
    3    3  8  d
    4  400  9  e

    **Regular expression `to_replace`**

    >>> df = pd.DataFrame({{'A': ['bat', 'foo', 'bait'],
    ...                    'B': ['abc', 'bar', 'xyz']}})
    >>> df.replace(to_replace=r'^ba.$', value='new', regex=True)
            A    B
    0   new  abc
    1   foo  new
    2  bait  xyz

    >>> df.replace({{'A': r'^ba.$'}}, {{'A': 'new'}}, regex=True)
            A    B
    0   new  abc
    1   foo  bar
    2  bait  xyz

    >>> df.replace(regex=r'^ba.$', value='new')
            A    B
    0   new  abc
    1   foo  new
    2  bait  xyz

    >>> df.replace(regex={{r'^ba.$': 'new', 'foo': 'xyz'}})
            A    B
    0   new  abc
    1   xyz  new
    2  bait  xyz

    >>> df.replace(regex=[r'^ba.$', 'foo'], value='new')
            A    B
    0   new  abc
    1   new  new
    2  bait  xyz

    Compare the behavior of ``s.replace({{'a': None}})`` and
    ``s.replace('a', None)`` to understand the peculiarities
    of the `to_replace` parameter:

    >>> s = pd.Series([10, 'a', 'a', 'b', 'a'])

    When one uses a dict as the `to_replace` value, it is like the
    value(s) in the dict are equal to the `value` parameter.
    ``s.replace({{'a': None}})`` is equivalent to
    ``s.replace(to_replace={{'a': None}}, value=None, method=None)``:

    >>> s.replace({{'a': None}})
    0      10
    1    None
    2    None
    3       b
    4    None
    dtype: object

    When ``value`` is not explicitly passed and `to_replace` is a scalar, list
    or tuple, `replace` uses the method parameter (default 'pad') to do the
    replacement. So this is why the 'a' values are being replaced by 10
    in rows 1 and 2 and 'b' in row 4 in this case.

    >>> s.replace('a')
    0    10
    1    10
    2    10
    3     b
    4     b
    dtype: object

        .. deprecated:: 2.1.0
            The 'method' parameter and padding behavior are deprecated.

    On the other hand, if ``None`` is explicitly passed for ``value``, it will
    be respected:

    >>> s.replace('a', None)
    0      10
    1    None
    2    None
    3       b
    4    None
    dtype: object

        .. versionchanged:: 1.4.0
            Previously the explicit ``None`` was silently ignored.

    When ``regex=True``, ``value`` is not ``None`` and `to_replace` is a string,
    the replacement will be applied in all columns of the DataFrame.

    >>> df = pd.DataFrame({{'A': [0, 1, 2, 3, 4],
    ...                    'B': ['a', 'b', 'c', 'd', 'e'],
    ...                    'C': ['f', 'g', 'h', 'i', 'j']}})

    >>> df.replace(to_replace='^[a-g]', value='e', regex=True)
        A  B  C
    0  0  e  e
    1  1  e  e
    2  2  e  h
    3  3  e  i
    4  4  e  j

    If ``value`` is not ``None`` and `to_replace` is a dictionary, the dictionary
    keys will be the DataFrame columns that the replacement will be applied.

    >>> df.replace(to_replace={{'B': '^[a-c]', 'C': '^[h-j]'}}, value='e', regex=True)
        A  B  C
    0  0  e  f
    1  1  e  g
    2  2  e  e
    3  3  d  e
    4  4  e  e
"""

_shared_docs[
    "idxmin"
] = """
    Return index of first occurrence of minimum over requested axis.

    NA/null values are excluded.

    Parameters
    ----------
    axis : {{0 or 'index', 1 or 'columns'}}, default 0
        The axis to use. 0 or 'index' for row-wise, 1 or 'columns' for column-wise.
    skipna : bool, default True
        Exclude NA/null values. If an entire row/column is NA, the result
        will be NA.
    numeric_only : bool, default {numeric_only_default}
        Include only `float`, `int` or `boolean` data.

        .. versionadded:: 1.5.0

    Returns
    -------
    Series
        Indexes of minima along the specified axis.

    Raises
    ------
    ValueError
        * If the row/column is empty

    See Also
    --------
    Series.idxmin : Return index of the minimum element.

    Notes
    -----
    This method is the DataFrame version of ``ndarray.argmin``.

    Examples
    --------
    Consider a dataset containing food consumption in Argentina.

    >>> df = pd.DataFrame({{'consumption': [10.51, 103.11, 55.48],
    ...                     'co2_emissions': [37.2, 19.66, 1712]}},
    ...                   index=['Pork', 'Wheat Products', 'Beef'])

    >>> df
                    consumption  co2_emissions
    Pork                  10.51         37.20
    Wheat Products       103.11         19.66
    Beef                  55.48       1712.00

    By default, it returns the index for the minimum value in each column.

    >>> df.idxmin()
    consumption                Pork
    co2_emissions    Wheat Products
    dtype: object

    To return the index for the minimum value in each row, use ``axis="columns"``.

    >>> df.idxmin(axis="columns")
    Pork                consumption
    Wheat Products    co2_emissions
    Beef                consumption
    dtype: object
"""

_shared_docs[
    "idxmax"
] = """
    Return index of first occurrence of maximum over requested axis.

    NA/null values are excluded.

    Parameters
    ----------
    axis : {{0 or 'index', 1 or 'columns'}}, default 0
        The axis to use. 0 or 'index' for row-wise, 1 or 'columns' for column-wise.
    skipna : bool, default True
        Exclude NA/null values. If an entire row/column is NA, the result
        will be NA.
    numeric_only : bool, default {numeric_only_default}
        Include only `float`, `int` or `boolean` data.

        .. versionadded:: 1.5.0

    Returns
    -------
    Series
        Indexes of maxima along the specified axis.

    Raises
    ------
    ValueError
        * If the row/column is empty

    See Also
    --------
    Series.idxmax : Return index of the maximum element.

    Notes
    -----
    This method is the DataFrame version of ``ndarray.argmax``.

    Examples
    --------
    Consider a dataset containing food consumption in Argentina.

    >>> df = pd.DataFrame({{'consumption': [10.51, 103.11, 55.48],
    ...                     'co2_emissions': [37.2, 19.66, 1712]}},
    ...                   index=['Pork', 'Wheat Products', 'Beef'])

    >>> df
                    consumption  co2_emissions
    Pork                  10.51         37.20
    Wheat Products       103.11         19.66
    Beef                  55.48       1712.00

    By default, it returns the index for the maximum value in each column.

    >>> df.idxmax()
    consumption     Wheat Products
    co2_emissions             Beef
    dtype: object

    To return the index for the maximum value in each row, use ``axis="columns"``.

    >>> df.idxmax(axis="columns")
    Pork              co2_emissions
    Wheat Products     consumption
    Beef              co2_emissions
    dtype: object
"""
```
