## Supplementary software v0.2.1 for "Virtual control arms for paediatric myopia trials: external validation of axial-elongation models": sorting.py

```
""" miscellaneous sorting / groupby utilities """
from __future__ import annotations

from collections import defaultdict
from typing import (
    TYPE_CHECKING,
    Callable,
    DefaultDict,
    cast,
)

import numpy as np

from pandas._libs import (
    algos,
    hashtable,
    lib,
)
from pandas._libs.hashtable import unique_label_indices

from pandas.core.dtypes.common import (
    ensure_int64,
    ensure_platform_int,
)
from pandas.core.dtypes.generic import (
    ABCMultiIndex,
    ABCRangeIndex,
)
from pandas.core.dtypes.missing import isna

from pandas.core.construction import extract_array

if TYPE_CHECKING:
    from collections.abc import (
        Hashable,
        Iterable,
        Sequence,
    )

    from pandas._typing import (
        ArrayLike,
        AxisInt,
        IndexKeyFunc,
        Level,
        NaPosition,
        Shape,
        SortKind,
        npt,
    )

    from pandas import (
        MultiIndex,
        Series,
    )
    from pandas.core.arrays import ExtensionArray
    from pandas.core.indexes.base import Index


def get_indexer_indexer(
    target: Index,
    level: Level | list[Level] | None,
    ascending: list[bool] | bool,
    kind: SortKind,
    na_position: NaPosition,
    sort_remaining: bool,
    key: IndexKeyFunc,
) -> npt.NDArray[np.intp] | None:
    """
    Helper method that return the indexer according to input parameters for
    the sort_index method of DataFrame and Series.

    Parameters
    ----------
    target : Index
    level : int or level name or list of ints or list of level names
    ascending : bool or list of bools, default True
    kind : {'quicksort', 'mergesort', 'heapsort', 'stable'}
    na_position : {'first', 'last'}
    sort_remaining : bool
    key : callable, optional

    Returns
    -------
    Optional[ndarray[intp]]
        The indexer for the new index.
    """

    # error: Incompatible types in assignment (expression has type
    # "Union[ExtensionArray, ndarray[Any, Any], Index, Series]", variable has
    # type "Index")
    target = ensure_key_mapped(target, key, levels=level)  # type: ignore[assignment]
    target = target._sort_levels_monotonic()

    if level is not None:
        _, indexer = target.sortlevel(
            level,
            ascending=ascending,
            sort_remaining=sort_remaining,
            na_position=na_position,
        )
    elif (np.all(ascending) and target.is_monotonic_increasing) or (
        not np.any(ascending) and target.is_monotonic_decreasing
    ):
        # Check monotonic-ness before sort an index (GH 11080)
        return None
    elif isinstance(target, ABCMultiIndex):
        codes = [lev.codes for lev in target._get_codes_for_sorting()]
        indexer = lexsort_indexer(
            codes, orders=ascending, na_position=na_position, codes_given=True
        )
    else:
        # ascending can only be a Sequence for MultiIndex
        indexer = nargsort(
            target,
            kind=kind,
            ascending=cast(bool, ascending),
            na_position=na_position,
        )
    return indexer


def get_group_index(
    labels, shape: Shape, sort: bool, xnull: bool
) -> npt.NDArray[np.int64]:
    """
    For the particular label_list, gets the offsets into the hypothetical list
    representing the totally ordered cartesian product of all possible label
    combinations, *as long as* this space fits within int64 bounds;
    otherwise, though group indices identify unique combinations of
    labels, they cannot be deconstructed.
    - If `sort`, rank of returned ids preserve lexical ranks of labels.
      i.e. returned id's can be used to do lexical sort on labels;
    - If `xnull` nulls (-1 labels) are passed through.

    Parameters
    ----------
    labels : sequence of arrays
        Integers identifying levels at each location
    shape : tuple[int, ...]
        Number of unique levels at each location
    sort : bool
        If the ranks of returned ids should match lexical ranks of labels
    xnull : bool
        If true nulls are excluded. i.e. -1 values in the labels are
        passed through.

    Returns
    -------
    An array of type int64 where two elements are equal if their corresponding
    labels are equal at all location.

    Notes
    -----
    The length of `labels` and `shape` must be identical.
    """

    def _int64_cut_off(shape) -> int:
        acc = 1
        for i, mul in enumerate(shape):
            acc *= int(mul)
            if not acc < lib.i8max:
                return i
        return len(shape)

    def maybe_lift(lab, size: int) -> tuple[np.ndarray, int]:
        # promote nan values (assigned -1 label in lab array)
        # so that all output values are non-negative
        return (lab + 1, size + 1) if (lab == -1).any() else (lab, size)

    labels = [ensure_int64(x) for x in labels]
    lshape = list(shape)
    if not xnull:
        for i, (lab, size) in enumerate(zip(labels, shape)):
            labels[i], lshape[i] = maybe_lift(lab, size)

    labels = list(labels)

    # Iteratively process all the labels in chunks sized so less
    # than lib.i8max unique int ids will be required for each chunk
    while True:
        # how many levels can be done without overflow:
        nlev = _int64_cut_off(lshape)

        # compute flat ids for the first `nlev` levels
        stride = np.prod(lshape[1:nlev], dtype="i8")
        out = stride * labels[0].astype("i8", subok=False, copy=False)

        for i in range(1, nlev):
            if lshape[i] == 0:
                stride = np.int64(0)
            else:
                stride //= lshape[i]
            out += labels[i] * stride

        if xnull:  # exclude nulls
            mask = labels[0] == -1
            for lab in labels[1:nlev]:
                mask |= lab == -1
            out[mask] = -1

        if nlev == len(lshape):  # all levels done!
            break

        # compress what has been done so far in order to avoid overflow
        # to retain lexical ranks, obs_ids should be sorted
        comp_ids, obs_ids = compress_group_index(out, sort=sort)

        labels = [comp_ids] + labels[nlev:]
        lshape = [len(obs_ids)] + lshape[nlev:]

    return out


def get_compressed_ids(
    labels, sizes: Shape
) -> tuple[npt.NDArray[np.intp], npt.NDArray[np.int64]]:
    """
    Group_index is offsets into cartesian product of all possible labels. This
    space can be huge, so this function compresses it, by computing offsets
    (comp_ids) into the list of unique labels (obs_group_ids).

    Parameters
    ----------
    labels : list of label arrays
    sizes : tuple[int] of size of the levels

    Returns
    -------
    np.ndarray[np.intp]
        comp_ids
    np.ndarray[np.int64]
        obs_group_ids
    """
    ids = get_group_index(labels, sizes, sort=True, xnull=False)
    return compress_group_index(ids, sort=True)


def is_int64_overflow_possible(shape: Shape) -> bool:
    the_prod = 1
    for x in shape:
        the_prod *= int(x)

    return the_prod >= lib.i8max


def _decons_group_index(
    comp_labels: npt.NDArray[np.intp], shape: Shape
) -> list[npt.NDArray[np.intp]]:
    # reconstruct labels
    if is_int64_overflow_possible(shape):
        # at some point group indices are factorized,
        # and may not be deconstructed here! wrong path!
        raise ValueError("cannot deconstruct factorized group indices!")

    label_list = []
    factor = 1
    y = np.array(0)
    x = comp_labels
    for i in reversed(range(len(shape))):
        labels = (x - y) % (factor * shape[i]) // factor
        np.putmask(labels, comp_labels < 0, -1)
        label_list.append(labels)
        y = labels * factor
        factor *= shape[i]
    return label_list[::-1]


def decons_obs_group_ids(
    comp_ids: npt.NDArray[np.intp],
    obs_ids: npt.NDArray[np.intp],
    shape: Shape,
    labels: Sequence[npt.NDArray[np.signedinteger]],
    xnull: bool,
) -> list[npt.NDArray[np.intp]]:
    """
    Reconstruct labels from observed group ids.

    Parameters
    ----------
    comp_ids : np.ndarray[np.intp]
    obs_ids: np.ndarray[np.intp]
    shape : tuple[int]
    labels : Sequence[np.ndarray[np.signedinteger]]
    xnull : bool
        If nulls are excluded; i.e. -1 labels are passed through.
    """
    if not xnull:
        lift = np.fromiter(((a == -1).any() for a in labels), dtype=np.intp)
        arr_shape = np.asarray(shape, dtype=np.intp) + lift
        shape = tuple(arr_shape)

    if not is_int64_overflow_possible(shape):
        # obs ids are deconstructable! take the fast route!
        out = _decons_group_index(obs_ids, shape)
        return out if xnull or not lift.any() else [x - y for x, y in zip(out, lift)]

    indexer = unique_label_indices(comp_ids)
    return [lab[indexer].astype(np.intp, subok=False, copy=True) for lab in labels]


def lexsort_indexer(
    keys: Sequence[ArrayLike | Index | Series],
    orders=None,
    na_position: str = "last",
    key: Callable | None = None,
    codes_given: bool = False,
) -> npt.NDArray[np.intp]:
    """
    Performs lexical sorting on a set of keys

    Parameters
    ----------
    keys : Sequence[ArrayLike | Index | Series]
        Sequence of arrays to be sorted by the indexer
        Sequence[Series] is only if key is not None.
    orders : bool or list of booleans, optional
        Determines the sorting order for each element in keys. If a list,
        it must be the same length as keys. This determines whether the
        corresponding element in keys should be sorted in ascending
        (True) or descending (False) order. if bool, applied to all
        elements as above. if None, defaults to True.
    na_position : {'first', 'last'}, default 'last'
        Determines placement of NA elements in the sorted list ("last" or "first")
    key : Callable, optional
        Callable key function applied to every element in keys before sorting
    codes_given: bool, False
        Avoid categorical materialization if codes are already provided.

    Returns
    -------
    np.ndarray[np.intp]
    """
    from pandas.core.arrays import Categorical

    if na_position not in ["last", "first"]:
        raise ValueError(f"invalid na_position: {na_position}")

    if isinstance(orders, bool):
        orders = [orders] * len(keys)
    elif orders is None:
        orders = [True] * len(keys)

    labels = []

    for k, order in zip(keys, orders):
        k = ensure_key_mapped(k, key)
        if codes_given:
            codes = cast(np.ndarray, k)
            n = codes.max() + 1 if len(codes) else 0
        else:
            cat = Categorical(k, ordered=True)
            codes = cat.codes
            n = len(cat.categories)

        mask = codes == -1

        if na_position == "last" and mask.any():
            codes = np.where(mask, n, codes)

        # not order means descending
        if not order:
            codes = np.where(mask, codes, n - codes - 1)

        labels.append(codes)

    return np.lexsort(labels[::-1])


def nargsort(
    items: ArrayLike | Index | Series,
    kind: SortKind = "quicksort",
    ascending: bool = True,
    na_position: str = "last",
    key: Callable | None = None,
    mask: npt.NDArray[np.bool_] | None = None,
) -> npt.NDArray[np.intp]:
    """
    Intended to be a drop-in replacement for np.argsort which handles NaNs.

    Adds ascending, na_position, and key parameters.

    (GH #6399, #5231, #27237)

    Parameters
    ----------
    items : np.ndarray, ExtensionArray, Index, or Series
    kind : {'quicksort', 'mergesort', 'heapsort', 'stable'}, default 'quicksort'
    ascending : bool, default True
    na_position : {'first', 'last'}, default 'last'
    key : Optional[Callable], default None
    mask : Optional[np.ndarray[bool]], default None
        Passed when called by ExtensionArray.argsort.

    Returns
    -------
    np.ndarray[np.intp]
    """

    if key is not None:
        # see TestDataFrameSortKey, TestRangeIndex::test_sort_values_key
        items = ensure_key_mapped(items, key)
        return nargsort(
            items,
            kind=kind,
            ascending=ascending,
            na_position=na_position,
            key=None,
            mask=mask,
        )

    if isinstance(items, ABCRangeIndex):
        return items.argsort(ascending=ascending)
    elif not isinstance(items, ABCMultiIndex):
        items = extract_array(items)
    else:
        raise TypeError(
            "nargsort does not support MultiIndex. Use index.sort_values instead."
        )

    if mask is None:
        mask = np.asarray(isna(items))

    if not isinstance(items, np.ndarray):
        # i.e. ExtensionArray
        return items.argsort(
            ascending=ascending,
            kind=kind,
            na_position=na_position,
        )

    idx = np.arange(len(items))
    non_nans = items[~mask]
    non_nan_idx = idx[~mask]

    nan_idx = np.nonzero(mask)[0]
    if not ascending:
        non_nans = non_nans[::-1]
        non_nan_idx = non_nan_idx[::-1]
    indexer = non_nan_idx[non_nans.argsort(kind=kind)]
    if not ascending:
        indexer = indexer[::-1]
    # Finally, place the NaNs at the end or the beginning according to
    # na_position
    if na_position == "last":
        indexer = np.concatenate([indexer, nan_idx])
    elif na_position == "first":
        indexer = np.concatenate([nan_idx, indexer])
    else:
        raise ValueError(f"invalid na_position: {na_position}")
    return ensure_platform_int(indexer)


def nargminmax(values: ExtensionArray, method: str, axis: AxisInt = 0):
    """
    Implementation of np.argmin/argmax but for ExtensionArray and which
    handles missing values.

    Parameters
    ----------
    values : ExtensionArray
    method : {"argmax", "argmin"}
    axis : int, default 0

    Returns
    -------
    int
    """
    assert method in {"argmax", "argmin"}
    func = np.argmax if method == "argmax" else np.argmin

    mask = np.asarray(isna(values))
    arr_values = values._values_for_argsort()

    if arr_values.ndim > 1:
        if mask.any():
            if axis == 1:
                zipped = zip(arr_values, mask)
            else:
                zipped = zip(arr_values.T, mask.T)
            return np.array([_nanargminmax(v, m, func) for v, m in zipped])
        return func(arr_values, axis=axis)

    return _nanargminmax(arr_values, mask, func)


def _nanargminmax(values: np.ndarray, mask: npt.NDArray[np.bool_], func) -> int:
    """
    See nanargminmax.__doc__.
    """
    idx = np.arange(values.shape[0])
    non_nans = values[~mask]
    non_nan_idx = idx[~mask]

    return non_nan_idx[func(non_nans)]


def _ensure_key_mapped_multiindex(
    index: MultiIndex, key: Callable, level=None
) -> MultiIndex:
    """
    Returns a new MultiIndex in which key has been applied
    to all levels specified in level (or all levels if level
    is None). Used for key sorting for MultiIndex.

    Parameters
    ----------
    index : MultiIndex
        Index to which to apply the key function on the
        specified levels.
    key : Callable
        Function that takes an Index and returns an Index of
        the same shape. This key is applied to each level
        separately. The name of the level can be used to
        distinguish different levels for application.
    level : list-like, int or str, default None
        Level or list of levels to apply the key function to.
        If None, key function is applied to all levels. Other
        levels are left unchanged.

    Returns
    -------
    labels : MultiIndex
        Resulting MultiIndex with modified levels.
    """

    if level is not None:
        if isinstance(level, (str, int)):
            sort_levels = [level]
        else:
            sort_levels = level

        sort_levels = [index._get_level_number(lev) for lev in sort_levels]
    else:
        sort_levels = list(range(index.nlevels))  # satisfies mypy

    mapped = [
        ensure_key_mapped(index._get_level_values(level), key)
        if level in sort_levels
        else index._get_level_values(level)
        for level in range(index.nlevels)
    ]

    return type(index).from_arrays(mapped)


def ensure_key_mapped(
    values: ArrayLike | Index | Series, key: Callable | None, levels=None
) -> ArrayLike | Index | Series:
    """
    Applies a callable key function to the values function and checks
    that the resulting value has the same shape. Can be called on Index
    subclasses, Series, DataFrames, or ndarrays.

    Parameters
    ----------
    values : Series, DataFrame, Index subclass, or ndarray
    key : Optional[Callable], key to be called on the values array
    levels : Optional[List], if values is a MultiIndex, list of levels to
    apply the key to.
    """
    from pandas.core.indexes.api import Index

    if not key:
        return values

    if isinstance(values, ABCMultiIndex):
        return _ensure_key_mapped_multiindex(values, key, level=levels)

    result = key(values.copy())
    if len(result) != len(values):
        raise ValueError(
            "User-provided `key` function must not change the shape of the array."
        )

    try:
        if isinstance(
            values, Index
        ):  # convert to a new Index subclass, not necessarily the same
            result = Index(result)
        else:
            # try to revert to original type otherwise
            type_of_values = type(values)
            #  error: Too many arguments for "ExtensionArray"
            result = type_of_values(result)  # type: ignore[call-arg]
    except TypeError:
        raise TypeError(
            f"User-provided `key` function returned an invalid type {type(result)} \
            which could not be converted to {type(values)}."
        )

    return result


def get_flattened_list(
    comp_ids: npt.NDArray[np.intp],
    ngroups: int,
    levels: Iterable[Index],
    labels: Iterable[np.ndarray],
) -> list[tuple]:
    """Map compressed group id -> key tuple."""
    comp_ids = comp_ids.astype(np.int64, copy=False)
    arrays: DefaultDict[int, list[int]] = defaultdict(list)
    for labs, level in zip(labels, levels):
        table = hashtable.Int64HashTable(ngroups)
        table.map_keys_to_values(comp_ids, labs.astype(np.int64, copy=False))
        for i in range(ngroups):
            arrays[i].append(level[table.get_item(i)])
    return [tuple(array) for array in arrays.values()]


def get_indexer_dict(
    label_list: list[np.ndarray], keys: list[Index]
) -> dict[Hashable, npt.NDArray[np.intp]]:
    """
    Returns
    -------
    dict:
        Labels mapped to indexers.
    """
    shape = tuple(len(x) for x in keys)

    group_index = get_group_index(label_list, shape, sort=True, xnull=True)
    if np.all(group_index == -1):
        # Short-circuit, lib.indices_fast will return the same
        return {}
    ngroups = (
        ((group_index.size and group_index.max()) + 1)
        if is_int64_overflow_possible(shape)
        else np.prod(shape, dtype="i8")
    )

    sorter = get_group_index_sorter(group_index, ngroups)

    sorted_labels = [lab.take(sorter) for lab in label_list]
    group_index = group_index.take(sorter)

    return lib.indices_fast(sorter, group_index, keys, sorted_labels)


# ----------------------------------------------------------------------
# sorting levels...cleverly?


def get_group_index_sorter(
    group_index: npt.NDArray[np.intp], ngroups: int | None = None
) -> npt.NDArray[np.intp]:
    """
    algos.groupsort_indexer implements `counting sort` and it is at least
    O(ngroups), where
        ngroups = prod(shape)
        shape = map(len, keys)
    that is, linear in the number of combinations (cartesian product) of unique
    values of groupby keys. This can be huge when doing multi-key groupby.
    np.argsort(kind='mergesort') is O(count x log(count)) where count is the
    length of the data-frame;
    Both algorithms are `stable` sort and that is necessary for correctness of
    groupby operations. e.g. consider:
        df.groupby(key)[col].transform('first')

    Parameters
    ----------
    group_index : np.ndarray[np.intp]
        signed integer dtype
    ngroups : int or None, default None

    Returns
    -------
    np.ndarray[np.intp]
    """
    if ngroups is None:
        ngroups = 1 + group_index.max()
    count = len(group_index)
    alpha = 0.0  # taking complexities literally; there may be
    beta = 1.0  # some room for fine-tuning these parameters
    do_groupsort = count > 0 and ((alpha + beta * ngroups) < (count * np.log(count)))
    if do_groupsort:
        sorter, _ = algos.groupsort_indexer(
            ensure_platform_int(group_index),
            ngroups,
        )
        # sorter _should_ already be intp, but mypy is not yet able to verify
    else:
        sorter = group_index.argsort(kind="mergesort")
    return ensure_platform_int(sorter)


def compress_group_index(
    group_index: npt.NDArray[np.int64], sort: bool = True
) -> tuple[npt.NDArray[np.int64], npt.NDArray[np.int64]]:
    """
    Group_index is offsets into cartesian product of all possible labels. This
    space can be huge, so this function compresses it, by computing offsets
    (comp_ids) into the list of unique labels (obs_group_ids).
    """
    if len(group_index) and np.all(group_index[1:] >= group_index[:-1]):
        # GH 53806: fast path for sorted group_index
        unique_mask = np.concatenate(
            [group_index[:1] > -1, group_index[1:] != group_index[:-1]]
        )
        comp_ids = unique_mask.cumsum()
        comp_ids -= 1
        obs_group_ids = group_index[unique_mask]
    else:
        size_hint = len(group_index)
        table = hashtable.Int64HashTable(size_hint)

        group_index = ensure_int64(group_index)

        # note, group labels come out ascending (ie, 1,2,3 etc)
        comp_ids, obs_group_ids = table.get_labels_groupby(group_index)

        if sort and len(obs_group_ids) > 0:
            obs_group_ids, comp_ids = _reorder_by_uniques(obs_group_ids, comp_ids)

    return ensure_int64(comp_ids), ensure_int64(obs_group_ids)


def _reorder_by_uniques(
    uniques: npt.NDArray[np.int64], labels: npt.NDArray[np.intp]
) -> tuple[npt.NDArray[np.int64], npt.NDArray[np.intp]]:
    """
    Parameters
    ----------
    uniques : np.ndarray[np.int64]
    labels : np.ndarray[np.intp]

    Returns
    -------
    np.ndarray[np.int64]
    np.ndarray[np.intp]
    """
    # sorter is index where elements ought to go
    sorter = uniques.argsort()

    # reverse_indexer is where elements came from
    reverse_indexer = np.empty(len(sorter), dtype=np.intp)
    reverse_indexer.put(sorter, np.arange(len(sorter)))

    mask = labels < 0

    # move labels to right locations (ie, unsort ascending labels)
    labels = reverse_indexer.take(labels)
    np.putmask(labels, mask, -1)

    # sort observed ids
    uniques = uniques.take(sorter)

    return uniques, labels
```
