## Supplementary software v0.2.1 for "Virtual control arms for paediatric myopia trials: external validation of axial-elongation models": api.py

```
from pandas.core.dtypes.dtypes import SparseDtype

from pandas.core.arrays.sparse import SparseArray

__all__ = ["SparseArray", "SparseDtype"]
```
