## Supplementary software v0.2.1 for "Virtual control arms for paediatric myopia trials: external validation of axial-elongation models": __init__.py

```
"""
Implementation of pandas.Series.str and its interface.

* strings.accessor.StringMethods : Accessor for Series.str
* strings.base.BaseStringArrayMethods: Mixin ABC for EAs to implement str methods

Most methods on the StringMethods accessor follow the pattern:

    1. extract the array from the series (or index)
    2. Call that array's implementation of the string method
    3. Wrap the result (in a Series, index, or DataFrame)

Pandas extension arrays implementing string methods should inherit from
pandas.core.strings.base.BaseStringArrayMethods. This is an ABC defining
the various string methods. To avoid namespace clashes and pollution,
these are prefixed with `_str_`. So ``Series.str.upper()`` calls
``Series.array._str_upper()``. The interface isn't currently public
to other string extension arrays.
"""
# Pandas current implementation is in ObjectStringArrayMixin. This is designed
# to work on object-dtype ndarrays.
#
# BaseStringArrayMethods
#  - ObjectStringArrayMixin
#     - StringArray
#     - NumpyExtensionArray
#     - Categorical
#     - ArrowStringArray
```
