## Supplementary software v0.2.1 for "Virtual control arms for paediatric myopia trials: external validation of axial-elongation models": accessor.py

```
from __future__ import annotations

import codecs
from functools import wraps
import re
from typing import (
    TYPE_CHECKING,
    Callable,
    Literal,
    cast,
)
import warnings

import numpy as np

from pandas._config import get_option

from pandas._libs import lib
from pandas._typing import (
    AlignJoin,
    DtypeObj,
    F,
    Scalar,
    npt,
)
from pandas.util._decorators import Appender
from pandas.util._exceptions import find_stack_level

from pandas.core.dtypes.common import (
    ensure_object,
    is_bool_dtype,
    is_integer,
    is_list_like,
    is_object_dtype,
    is_re,
    is_string_dtype,
)
from pandas.core.dtypes.dtypes import (
    ArrowDtype,
    CategoricalDtype,
)
from pandas.core.dtypes.generic import (
    ABCDataFrame,
    ABCIndex,
    ABCMultiIndex,
    ABCSeries,
)
from pandas.core.dtypes.missing import isna

from pandas.core.arrays import ExtensionArray
from pandas.core.base import NoNewAttributesMixin
from pandas.core.construction import extract_array

if TYPE_CHECKING:
    from collections.abc import (
        Hashable,
        Iterator,
    )

    from pandas import (
        DataFrame,
        Index,
        Series,
    )

_shared_docs: dict[str, str] = {}
_cpython_optimized_encoders = (
    "utf-8",
    "utf8",
    "latin-1",
    "latin1",
    "iso-8859-1",
    "mbcs",
    "ascii",
)
_cpython_optimized_decoders = _cpython_optimized_encoders + ("utf-16", "utf-32")


def forbid_nonstring_types(
    forbidden: list[str] | None, name: str | None = None
) -> Callable[[F], F]:
    """
    Decorator to forbid specific types for a method of StringMethods.

    For calling `.str.{method}` on a Series or Index, it is necessary to first
    initialize the :class:`StringMethods` object, and then call the method.
    However, different methods allow different input types, and so this can not
    be checked during :meth:`StringMethods.__init__`, but must be done on a
    per-method basis. This decorator exists to facilitate this process, and
    make it explicit which (inferred) types are disallowed by the method.

    :meth:`StringMethods.__init__` allows the *union* of types its different
    methods allow (after skipping NaNs; see :meth:`StringMethods._validate`),
    namely: ['string', 'empty', 'bytes', 'mixed', 'mixed-integer'].

    The default string types ['string', 'empty'] are allowed for all methods.
    For the additional types ['bytes', 'mixed', 'mixed-integer'], each method
    then needs to forbid the types it is not intended for.

    Parameters
    ----------
    forbidden : list-of-str or None
        List of forbidden non-string types, may be one or more of
        `['bytes', 'mixed', 'mixed-integer']`.
    name : str, default None
        Name of the method to use in the error message. By default, this is
        None, in which case the name from the method being wrapped will be
        copied. However, for working with further wrappers (like _pat_wrapper
        and _noarg_wrapper), it is necessary to specify the name.

    Returns
    -------
    func : wrapper
        The method to which the decorator is applied, with an added check that
        enforces the inferred type to not be in the list of forbidden types.

    Raises
    ------
    TypeError
        If the inferred type of the underlying data is in `forbidden`.
    """
    # deal with None
    forbidden = [] if forbidden is None else forbidden

    allowed_types = {"string", "empty", "bytes", "mixed", "mixed-integer"} - set(
        forbidden
    )

    def _forbid_nonstring_types(func: F) -> F:
        func_name = func.__name__ if name is None else name

        @wraps(func)
        def wrapper(self, *args, **kwargs):
            if self._inferred_dtype not in allowed_types:
                msg = (
                    f"Cannot use .str.{func_name} with values of "
                    f"inferred dtype '{self._inferred_dtype}'."
                )
                raise TypeError(msg)
            return func(self, *args, **kwargs)

        wrapper.__name__ = func_name
        return cast(F, wrapper)

    return _forbid_nonstring_types


def _map_and_wrap(name: str | None, docstring: str | None):
    @forbid_nonstring_types(["bytes"], name=name)
    def wrapper(self):
        result = getattr(self._data.array, f"_str_{name}")()
        return self._wrap_result(
            result, returns_string=name not in ("isnumeric", "isdecimal")
        )

    wrapper.__doc__ = docstring
    return wrapper


class StringMethods(NoNewAttributesMixin):
    """
    Vectorized string functions for Series and Index.

    NAs stay NA unless handled otherwise by a particular method.
    Patterned after Python's string methods, with some inspiration from
    R's stringr package.

    Examples
    --------
    >>> s = pd.Series(["A_Str_Series"])
    >>> s
    0    A_Str_Series
    dtype: object

    >>> s.str.split("_")
    0    [A, Str, Series]
    dtype: object

    >>> s.str.replace("_", "")
    0    AStrSeries
    dtype: object
    """

    # Note: see the docstring in pandas.core.strings.__init__
    # for an explanation of the implementation.
    # TODO: Dispatch all the methods
    # Currently the following are not dispatched to the array
    # * cat
    # * extractall

    def __init__(self, data) -> None:
        from pandas.core.arrays.string_ import StringDtype

        self._inferred_dtype = self._validate(data)
        self._is_categorical = isinstance(data.dtype, CategoricalDtype)
        self._is_string = isinstance(data.dtype, StringDtype)
        self._data = data

        self._index = self._name = None
        if isinstance(data, ABCSeries):
            self._index = data.index
            self._name = data.name

        # ._values.categories works for both Series/Index
        self._parent = data._values.categories if self._is_categorical else data
        # save orig to blow up categoricals to the right type
        self._orig = data
        self._freeze()

    @staticmethod
    def _validate(data):
        """
        Auxiliary function for StringMethods, infers and checks dtype of data.

        This is a "first line of defence" at the creation of the StringMethods-
        object, and just checks that the dtype is in the
        *union* of the allowed types over all string methods below; this
        restriction is then refined on a per-method basis using the decorator
        @forbid_nonstring_types (more info in the corresponding docstring).

        This really should exclude all series/index with any non-string values,
        but that isn't practical for performance reasons until we have a str
        dtype (GH 9343 / 13877)

        Parameters
        ----------
        data : The content of the Series

        Returns
        -------
        dtype : inferred dtype of data
        """
        if isinstance(data, ABCMultiIndex):
            raise AttributeError(
                "Can only use .str accessor with Index, not MultiIndex"
            )

        # see _libs/lib.pyx for list of inferred types
        allowed_types = ["string", "empty", "bytes", "mixed", "mixed-integer"]

        data = extract_array(data)

        values = getattr(data, "categories", data)  # categorical / normal

        inferred_dtype = lib.infer_dtype(values, skipna=True)

        if inferred_dtype not in allowed_types:
            raise AttributeError("Can only use .str accessor with string values!")
        return inferred_dtype

    def __getitem__(self, key):
        result = self._data.array._str_getitem(key)
        return self._wrap_result(result)

    def __iter__(self) -> Iterator:
        raise TypeError(f"'{type(self).__name__}' object is not iterable")

    def _wrap_result(
        self,
        result,
        name=None,
        expand: bool | None = None,
        fill_value=np.nan,
        returns_string: bool = True,
        returns_bool: bool = False,
        dtype=None,
    ):
        from pandas import (
            Index,
            MultiIndex,
        )

        if not hasattr(result, "ndim") or not hasattr(result, "dtype"):
            if isinstance(result, ABCDataFrame):
                result = result.__finalize__(self._orig, name="str")
            return result
        assert result.ndim < 3

        # We can be wrapping a string / object / categorical result, in which
        # case we'll want to return the same dtype as the input.
        # Or we can be wrapping a numeric output, in which case we don't want
        # to return a StringArray.
        # Ideally the array method returns the right array type.
        if expand is None:
            # infer from ndim if expand is not specified
            expand = result.ndim != 1
        elif expand is True and not isinstance(self._orig, ABCIndex):
            # required when expand=True is explicitly specified
            # not needed when inferred
            if isinstance(result.dtype, ArrowDtype):
                import pyarrow as pa

                from pandas.compat import pa_version_under11p0

                from pandas.core.arrays.arrow.array import ArrowExtensionArray

                value_lengths = pa.compute.list_value_length(result._pa_array)
                max_len = pa.compute.max(value_lengths).as_py()
                min_len = pa.compute.min(value_lengths).as_py()
                if result._hasna:
                    # ArrowExtensionArray.fillna doesn't work for list scalars
                    result = ArrowExtensionArray(
                        result._pa_array.fill_null([None] * max_len)
                    )
                if min_len < max_len:
                    # append nulls to each scalar list element up to max_len
                    if not pa_version_under11p0:
                        result = ArrowExtensionArray(
                            pa.compute.list_slice(
                                result._pa_array,
                                start=0,
                                stop=max_len,
                                return_fixed_size_list=True,
                            )
                        )
                    else:
                        all_null = np.full(max_len, fill_value=None, dtype=object)
                        values = result.to_numpy()
                        new_values = []
                        for row in values:
                            if len(row) < max_len:
                                nulls = all_null[: max_len - len(row)]
                                row = np.append(row, nulls)
                            new_values.append(row)
                        pa_type = result._pa_array.type
                        result = ArrowExtensionArray(pa.array(new_values, type=pa_type))
                if name is not None:
                    labels = name
                else:
                    labels = range(max_len)
                result = (
                    pa.compute.list_flatten(result._pa_array)
                    .to_numpy()
                    .reshape(len(result), max_len)
                )
                result = {
                    label: ArrowExtensionArray(pa.array(res))
                    for label, res in zip(labels, result.T)
                }
            elif is_object_dtype(result):

                def cons_row(x):
                    if is_list_like(x):
                        return x
                    else:
                        return [x]

                result = [cons_row(x) for x in result]
                if result and not self._is_string:
                    # propagate nan values to match longest sequence (GH 18450)
                    max_len = max(len(x) for x in result)
                    result = [
                        x * max_len if len(x) == 0 or x[0] is np.nan else x
                        for x in result
                    ]

        if not isinstance(expand, bool):
            raise ValueError("expand must be True or False")

        if expand is False:
            # if expand is False, result should have the same name
            # as the original otherwise specified
            if name is None:
                name = getattr(result, "name", None)
            if name is None:
                # do not use logical or, _orig may be a DataFrame
                # which has "name" column
                name = self._orig.name

        # Wait until we are sure result is a Series or Index before
        # checking attributes (GH 12180)
        if isinstance(self._orig, ABCIndex):
            # if result is a boolean np.array, return the np.array
            # instead of wrapping it into a boolean Index (GH 8875)
            if is_bool_dtype(result):
                return result

            if expand:
                result = list(result)
                out: Index = MultiIndex.from_tuples(result, names=name)
                if out.nlevels == 1:
                    # We had all tuples of length-one, which are
                    # better represented as a regular Index.
                    out = out.get_level_values(0)
                return out
            else:
                return Index(result, name=name, dtype=dtype)
        else:
            index = self._orig.index
            # This is a mess.
            _dtype: DtypeObj | str | None = dtype
            vdtype = getattr(result, "dtype", None)
            if _dtype is not None:
                pass
            elif self._is_string:
                if is_bool_dtype(vdtype):
                    _dtype = result.dtype
                elif returns_string:
                    _dtype = self._orig.dtype
                else:
                    _dtype = vdtype
            elif vdtype is not None:
                _dtype = vdtype

            if expand:
                cons = self._orig._constructor_expanddim
                result = cons(result, columns=name, index=index, dtype=_dtype)
            else:
                # Must be a Series
                cons = self._orig._constructor
                result = cons(result, name=name, index=index, dtype=_dtype)
            result = result.__finalize__(self._orig, method="str")
            if name is not None and result.ndim == 1:
                # __finalize__ might copy over the original name, but we may
                # want the new name (e.g. str.extract).
                result.name = name
            return result

    def _get_series_list(self, others):
        """
        Auxiliary function for :meth:`str.cat`. Turn potentially mixed input
        into a list of Series (elements without an index must match the length
        of the calling Series/Index).

        Parameters
        ----------
        others : Series, DataFrame, np.ndarray, list-like or list-like of
            Objects that are either Series, Index or np.ndarray (1-dim).

        Returns
        -------
        list of Series
            Others transformed into list of Series.
        """
        from pandas import (
            DataFrame,
            Series,
        )

        # self._orig is either Series or Index
        idx = self._orig if isinstance(self._orig, ABCIndex) else self._orig.index

        # Generally speaking, all objects without an index inherit the index
        # `idx` of the calling Series/Index - i.e. must have matching length.
        # Objects with an index (i.e. Series/Index/DataFrame) keep their own.
        if isinstance(others, ABCSeries):
            return [others]
        elif isinstance(others, ABCIndex):
            return [Series(others, index=idx, dtype=others.dtype)]
        elif isinstance(others, ABCDataFrame):
            return [others[x] for x in others]
        elif isinstance(others, np.ndarray) and others.ndim == 2:
            others = DataFrame(others, index=idx)
            return [others[x] for x in others]
        elif is_list_like(others, allow_sets=False):
            try:
                others = list(others)  # ensure iterators do not get read twice etc
            except TypeError:
                # e.g. ser.str, raise below
                pass
            else:
                # in case of list-like `others`, all elements must be
                # either Series/Index/np.ndarray (1-dim)...
                if all(
                    isinstance(x, (ABCSeries, ABCIndex, ExtensionArray))
                    or (isinstance(x, np.ndarray) and x.ndim == 1)
                    for x in others
                ):
                    los: list[Series] = []
                    while others:  # iterate through list and append each element
                        los = los + self._get_series_list(others.pop(0))
                    return los
                # ... or just strings
                elif all(not is_list_like(x) for x in others):
                    return [Series(others, index=idx)]
        raise TypeError(
            "others must be Series, Index, DataFrame, np.ndarray "
            "or list-like (either containing only strings or "
            "containing only objects of type Series/Index/"
            "np.ndarray[1-dim])"
        )

    @forbid_nonstring_types(["bytes", "mixed", "mixed-integer"])
    def cat(
        self,
        others=None,
        sep: str | None = None,
        na_rep=None,
        join: AlignJoin = "left",
    ) -> str | Series | Index:
        """
        Concatenate strings in the Series/Index with given separator.

        If `others` is specified, this function concatenates the Series/Index
        and elements of `others` element-wise.
        If `others` is not passed, then all values in the Series/Index are
        concatenated into a single string with a given `sep`.

        Parameters
        ----------
        others : Series, Index, DataFrame, np.ndarray or list-like
            Series, Index, DataFrame, np.ndarray (one- or two-dimensional) and
            other list-likes of strings must have the same length as the
            calling Series/Index, with the exception of indexed objects (i.e.
            Series/Index/DataFrame) if `join` is not None.

            If others is a list-like that contains a combination of Series,
            Index or np.ndarray (1-dim), then all elements will be unpacked and
            must satisfy the above criteria individually.

            If others is None, the method returns the concatenation of all
            strings in the calling Series/Index.
        sep : str, default ''
            The separator between the different elements/columns. By default
            the empty string `''` is used.
        na_rep : str or None, default None
            Representation that is inserted for all missing values:

            - If `na_rep` is None, and `others` is None, missing values in the
              Series/Index are omitted from the result.
            - If `na_rep` is None, and `others` is not None, a row containing a
              missing value in any of the columns (before concatenation) will
              have a missing value in the result.
        join : {'left', 'right', 'outer', 'inner'}, default 'left'
            Determines the join-style between the calling Series/Index and any
            Series/Index/DataFrame in `others` (objects without an index need
            to match the length of the calling Series/Index). To disable
            alignment, use `.values` on any Series/Index/DataFrame in `others`.

        Returns
        -------
        str, Series or Index
            If `others` is None, `str` is returned, otherwise a `Series/Index`
            (same type as caller) of objects is returned.

        See Also
        --------
        split : Split each string in the Series/Index.
        join : Join lists contained as elements in the Series/Index.

        Examples
        --------
        When not passing `others`, all values are concatenated into a single
        string:

        >>> s = pd.Series(['a', 'b', np.nan, 'd'])
        >>> s.str.cat(sep=' ')
        'a b d'

        By default, NA values in the Series are ignored. Using `na_rep`, they
        can be given a representation:

        >>> s.str.cat(sep=' ', na_rep='?')
        'a b ? d'

        If `others` is specified, corresponding values are concatenated with
        the separator. Result will be a Series of strings.

        >>> s.str.cat(['A', 'B', 'C', 'D'], sep=',')
        0    a,A
        1    b,B
        2    NaN
        3    d,D
        dtype: object

        Missing values will remain missing in the result, but can again be
        represented using `na_rep`

        >>> s.str.cat(['A', 'B', 'C', 'D'], sep=',', na_rep='-')
        0    a,A
        1    b,B
        2    -,C
        3    d,D
        dtype: object

        If `sep` is not specified, the values are concatenated without
        separation.

        >>> s.str.cat(['A', 'B', 'C', 'D'], na_rep='-')
        0    aA
        1    bB
        2    -C
        3    dD
        dtype: object

        Series with different indexes can be aligned before concatenation. The
        `join`-keyword works as in other methods.

        >>> t = pd.Series(['d', 'a', 'e', 'c'], index=[3, 0, 4, 2])
        >>> s.str.cat(t, join='left', na_rep='-')
        0    aa
        1    b-
        2    -c
        3    dd
        dtype: object
        >>>
        >>> s.str.cat(t, join='outer', na_rep='-')
        0    aa
        1    b-
        2    -c
        3    dd
        4    -e
        dtype: object
        >>>
        >>> s.str.cat(t, join='inner', na_rep='-')
        0    aa
        2    -c
        3    dd
        dtype: object
        >>>
        >>> s.str.cat(t, join='right', na_rep='-')
        3    dd
        0    aa
        4    -e
        2    -c
        dtype: object

        For more examples, see :ref:`here <text.concatenate>`.
        """
        # TODO: dispatch
        from pandas import (
            Index,
            Series,
            concat,
        )

        if isinstance(others, str):
            raise ValueError("Did you mean to supply a `sep` keyword?")
        if sep is None:
            sep = ""

        if isinstance(self._orig, ABCIndex):
            data = Series(self._orig, index=self._orig, dtype=self._orig.dtype)
        else:  # Series
            data = self._orig

        # concatenate Series/Index with itself if no "others"
        if others is None:
            # error: Incompatible types in assignment (expression has type
            # "ndarray", variable has type "Series")
            data = ensure_object(data)  # type: ignore[assignment]
            na_mask = isna(data)
            if na_rep is None and na_mask.any():
                return sep.join(data[~na_mask])
            elif na_rep is not None and na_mask.any():
                return sep.join(np.where(na_mask, na_rep, data))
            else:
                return sep.join(data)

        try:
            # turn anything in "others" into lists of Series
            others = self._get_series_list(others)
        except ValueError as err:  # do not catch TypeError raised by _get_series_list
            raise ValueError(
                "If `others` contains arrays or lists (or other "
                "list-likes without an index), these must all be "
                "of the same length as the calling Series/Index."
            ) from err

        # align if required
        if any(not data.index.equals(x.index) for x in others):
            # Need to add keys for uniqueness in case of duplicate columns
            others = concat(
                others,
                axis=1,
                join=(join if join == "inner" else "outer"),
                keys=range(len(others)),
                sort=False,
                copy=False,
            )
            data, others = data.align(others, join=join)
            others = [others[x] for x in others]  # again list of Series

        all_cols = [ensure_object(x) for x in [data] + others]
        na_masks = np.array([isna(x) for x in all_cols])
        union_mask = np.logical_or.reduce(na_masks, axis=0)

        if na_rep is None and union_mask.any():
            # no na_rep means NaNs for all rows where any column has a NaN
            # only necessary if there are actually any NaNs
            result = np.empty(len(data), dtype=object)
            np.putmask(result, union_mask, np.nan)

            not_masked = ~union_mask
            result[not_masked] = cat_safe([x[not_masked] for x in all_cols], sep)
        elif na_rep is not None and union_mask.any():
            # fill NaNs with na_rep in case there are actually any NaNs
            all_cols = [
                np.where(nm, na_rep, col) for nm, col in zip(na_masks, all_cols)
            ]
            result = cat_safe(all_cols, sep)
        else:
            # no NaNs - can just concatenate
            result = cat_safe(all_cols, sep)

        out: Index | Series
        if isinstance(self._orig.dtype, CategoricalDtype):
            # We need to infer the new categories.
            dtype = self._orig.dtype.categories.dtype
        else:
            dtype = self._orig.dtype
        if isinstance(self._orig, ABCIndex):
            # add dtype for case that result is all-NA
            if isna(result).all():
                dtype = object  # type: ignore[assignment]

            out = Index(result, dtype=dtype, name=self._orig.name)
        else:  # Series
            res_ser = Series(
                result, dtype=dtype, index=data.index, name=self._orig.name, copy=False
            )
            out = res_ser.__finalize__(self._orig, method="str_cat")
        return out

    _shared_docs[
        "str_split"
    ] = r"""
    Split strings around given separator/delimiter.

    Splits the string in the Series/Index from the %(side)s,
    at the specified delimiter string.

    Parameters
    ----------
    pat : str%(pat_regex)s, optional
        %(pat_description)s.
        If not specified, split on whitespace.
    n : int, default -1 (all)
        Limit number of splits in output.
        ``None``, 0 and -1 will be interpreted as return all splits.
    expand : bool, default False
        Expand the split strings into separate columns.

        - If ``True``, return DataFrame/MultiIndex expanding dimensionality.
        - If ``False``, return Series/Index, containing lists of strings.
    %(regex_argument)s
    Returns
    -------
    Series, Index, DataFrame or MultiIndex
        Type matches caller unless ``expand=True`` (see Notes).
    %(raises_split)s
    See Also
    --------
    Series.str.split : Split strings around given separator/delimiter.
    Series.str.rsplit : Splits string around given separator/delimiter,
        starting from the right.
    Series.str.join : Join lists contained as elements in the Series/Index
        with passed delimiter.
    str.split : Standard library version for split.
    str.rsplit : Standard library version for rsplit.

    Notes
    -----
    The handling of the `n` keyword depends on the number of found splits:

    - If found splits > `n`,  make first `n` splits only
    - If found splits <= `n`, make all splits
    - If for a certain row the number of found splits < `n`,
      append `None` for padding up to `n` if ``expand=True``

    If using ``expand=True``, Series and Index callers return DataFrame and
    MultiIndex objects, respectively.
    %(regex_pat_note)s
    Examples
    --------
    >>> s = pd.Series(
    ...     [
    ...         "this is a regular sentence",
    ...         "https://docs.python.org/3/tutorial/index.html",
    ...         np.nan
    ...     ]
    ... )
    >>> s
    0                       this is a regular sentence
    1    https://docs.python.org/3/tutorial/index.html
    2                                              NaN
    dtype: object

    In the default setting, the string is split by whitespace.

    >>> s.str.split()
    0                   [this, is, a, regular, sentence]
    1    [https://docs.python.org/3/tutorial/index.html]
    2                                                NaN
    dtype: object

    Without the `n` parameter, the outputs of `rsplit` and `split`
    are identical.

    >>> s.str.rsplit()
    0                   [this, is, a, regular, sentence]
    1    [https://docs.python.org/3/tutorial/index.html]
    2                                                NaN
    dtype: object

    The `n` parameter can be used to limit the number of splits on the
    delimiter. The outputs of `split` and `rsplit` are different.

    >>> s.str.split(n=2)
    0                     [this, is, a regular sentence]
    1    [https://docs.python.org/3/tutorial/index.html]
    2                                                NaN
    dtype: object

    >>> s.str.rsplit(n=2)
    0                     [this is a, regular, sentence]
    1    [https://docs.python.org/3/tutorial/index.html]
    2                                                NaN
    dtype: object

    The `pat` parameter can be used to split by other characters.

    >>> s.str.split(pat="/")
    0                         [this is a regular sentence]
    1    [https:, , docs.python.org, 3, tutorial, index...
    2                                                  NaN
    dtype: object

    When using ``expand=True``, the split elements will expand out into
    separate columns. If NaN is present, it is propagated throughout
    the columns during the split.

    >>> s.str.split(expand=True)
                                                   0     1     2        3         4
    0                                           this    is     a  regular  sentence
    1  https://docs.python.org/3/tutorial/index.html  None  None     None      None
    2                                            NaN   NaN   NaN      NaN       NaN

    For slightly more complex use cases like splitting the html document name
    from a url, a combination of parameter settings can be used.

    >>> s.str.rsplit("/", n=1, expand=True)
                                        0           1
    0          this is a regular sentence        None
    1  https://docs.python.org/3/tutorial  index.html
    2                                 NaN         NaN
    %(regex_examples)s"""

    @Appender(
        _shared_docs["str_split"]
        % {
            "side": "beginning",
            "pat_regex": " or compiled regex",
            "pat_description": "String or regular expression to split on",
            "regex_argument": """
    regex : bool, default None
        Determines if the passed-in pattern is a regular expression:

        - If ``True``, assumes the passed-in pattern is a regular expression
        - If ``False``, treats the pattern as a literal string.
        - If ``None`` and `pat` length is 1, treats `pat` as a literal string.
        - If ``None`` and `pat` length is not 1, treats `pat` as a regular expression.
        - Cannot be set to False if `pat` is a compiled regex

        .. versionadded:: 1.4.0
         """,
            "raises_split": """
                      Raises
                      ------
                      ValueError
                          * if `regex` is False and `pat` is a compiled regex
                      """,
            "regex_pat_note": """
    Use of `regex =False` with a `pat` as a compiled regex will raise an error.
            """,
            "method": "split",
            "regex_examples": r"""
    Remember to escape special characters when explicitly using regular expressions.

    >>> s = pd.Series(["foo and bar plus baz"])
    >>> s.str.split(r"and|plus", expand=True)
        0   1   2
    0 foo bar baz

    Regular expressions can be used to handle urls or file names.
    When `pat` is a string and ``regex=None`` (the default), the given `pat` is compiled
    as a regex only if ``len(pat) != 1``.

    >>> s = pd.Series(['foojpgbar.jpg'])
    >>> s.str.split(r".", expand=True)
               0    1
    0  foojpgbar  jpg

    >>> s.str.split(r"\.jpg", expand=True)
               0 1
    0  foojpgbar

    When ``regex=True``, `pat` is interpreted as a regex

    >>> s.str.split(r"\.jpg", regex=True, expand=True)
               0 1
    0  foojpgbar

    A compiled regex can be passed as `pat`

    >>> import re
    >>> s.str.split(re.compile(r"\.jpg"), expand=True)
               0 1
    0  foojpgbar

    When ``regex=False``, `pat` is interpreted as the string itself

    >>> s.str.split(r"\.jpg", regex=False, expand=True)
                   0
    0  foojpgbar.jpg
    """,
        }
    )
    @forbid_nonstring_types(["bytes"])
    def split(
        self,
        pat: str | re.Pattern | None = None,
        *,
        n=-1,
        expand: bool = False,
        regex: bool | None = None,
    ):
        if regex is False and is_re(pat):
            raise ValueError(
                "Cannot use a compiled regex as replacement pattern with regex=False"
            )
        if is_re(pat):
            regex = True
        result = self._data.array._str_split(pat, n, expand, regex)
        if self._data.dtype == "category":
            dtype = self._data.dtype.categories.dtype
        else:
            dtype = object if self._data.dtype == object else None
        return self._wrap_result(
            result, expand=expand, returns_string=expand, dtype=dtype
        )

    @Appender(
        _shared_docs["str_split"]
        % {
            "side": "end",
            "pat_regex": "",
            "pat_description": "String to split on",
            "regex_argument": "",
            "raises_split": "",
            "regex_pat_note": "",
            "method": "rsplit",
            "regex_examples": "",
        }
    )
    @forbid_nonstring_types(["bytes"])
    def rsplit(self, pat=None, *, n=-1, expand: bool = False):
        result = self._data.array._str_rsplit(pat, n=n)
        dtype = object if self._data.dtype == object else None
        return self._wrap_result(
            result, expand=expand, returns_string=expand, dtype=dtype
        )

    _shared_docs[
        "str_partition"
    ] = """
    Split the string at the %(side)s occurrence of `sep`.

    This method splits the string at the %(side)s occurrence of `sep`,
    and returns 3 elements containing the part before the separator,
    the separator itself, and the part after the separator.
    If the separator is not found, return %(return)s.

    Parameters
    ----------
    sep : str, default whitespace
        String to split on.
    expand : bool, default True
        If True, return DataFrame/MultiIndex expanding dimensionality.
        If False, return Series/Index.

    Returns
    -------
    DataFrame/MultiIndex or Series/Index of objects

    See Also
    --------
    %(also)s
    Series.str.split : Split strings around given separators.
    str.partition : Standard library version.

    Examples
    --------

    >>> s = pd.Series(['Linda van der Berg', 'George Pitt-Rivers'])
    >>> s
    0    Linda van der Berg
    1    George Pitt-Rivers
    dtype: object

    >>> s.str.partition()
            0  1             2
    0   Linda     van der Berg
    1  George      Pitt-Rivers

    To partition by the last space instead of the first one:

    >>> s.str.rpartition()
                   0  1            2
    0  Linda van der            Berg
    1         George     Pitt-Rivers

    To partition by something different than a space:

    >>> s.str.partition('-')
                        0  1       2
    0  Linda van der Berg
    1         George Pitt  -  Rivers

    To return a Series containing tuples instead of a DataFrame:

    >>> s.str.partition('-', expand=False)
    0    (Linda van der Berg, , )
    1    (George Pitt, -, Rivers)
    dtype: object

    Also available on indices:

    >>> idx = pd.Index(['X 123', 'Y 999'])
    >>> idx
    Index(['X 123', 'Y 999'], dtype='object')

    Which will create a MultiIndex:

    >>> idx.str.partition()
    MultiIndex([('X', ' ', '123'),
                ('Y', ' ', '999')],
               )

    Or an index with tuples with ``expand=False``:

    >>> idx.str.partition(expand=False)
    Index([('X', ' ', '123'), ('Y', ' ', '999')], dtype='object')
    """

    @Appender(
        _shared_docs["str_partition"]
        % {
            "side": "first",
            "return": "3 elements containing the string itself, followed by two "
            "empty strings",
            "also": "rpartition : Split the string at the last occurrence of `sep`.",
        }
    )
    @forbid_nonstring_types(["bytes"])
    def partition(self, sep: str = " ", expand: bool = True):
        result = self._data.array._str_partition(sep, expand)
        if self._data.dtype == "category":
            dtype = self._data.dtype.categories.dtype
        else:
            dtype = object if self._data.dtype == object else None
        return self._wrap_result(
            result, expand=expand, returns_string=expand, dtype=dtype
        )

    @Appender(
        _shared_docs["str_partition"]
        % {
            "side": "last",
            "return": "3 elements containing two empty strings, followed by the "
            "string itself",
            "also": "partition : Split the string at the first occurrence of `sep`.",
        }
    )
    @forbid_nonstring_types(["bytes"])
    def rpartition(self, sep: str = " ", expand: bool = True):
        result = self._data.array._str_rpartition(sep, expand)
        if self._data.dtype == "category":
            dtype = self._data.dtype.categories.dtype
        else:
            dtype = object if self._data.dtype == object else None
        return self._wrap_result(
            result, expand=expand, returns_string=expand, dtype=dtype
        )

    def get(self, i):
        """
        Extract element from each component at specified position or with specified key.

        Extract element from lists, tuples, dict, or strings in each element in the
        Series/Index.

        Parameters
        ----------
        i : int or hashable dict label
            Position or key of element to extract.

        Returns
        -------
        Series or Index

        Examples
        --------
        >>> s = pd.Series(["String",
        ...               (1, 2, 3),
        ...               ["a", "b", "c"],
        ...               123,
        ...               -456,
        ...               {1: "Hello", "2": "World"}])
        >>> s
        0                        String
        1                     (1, 2, 3)
        2                     [a, b, c]
        3                           123
        4                          -456
        5    {1: 'Hello', '2': 'World'}
        dtype: object

        >>> s.str.get(1)
        0        t
        1        2
        2        b
        3      NaN
        4      NaN
        5    Hello
        dtype: object

        >>> s.str.get(-1)
        0      g
        1      3
        2      c
        3    NaN
        4    NaN
        5    None
        dtype: object

        Return element with given key

        >>> s = pd.Series([{"name": "Hello", "value": "World"},
        ...               {"name": "Goodbye", "value": "Planet"}])
        >>> s.str.get('name')
        0      Hello
        1    Goodbye
        dtype: object
        """
        result = self._data.array._str_get(i)
        return self._wrap_result(result)

    @forbid_nonstring_types(["bytes"])
    def join(self, sep: str):
        """
        Join lists contained as elements in the Series/Index with passed delimiter.

        If the elements of a Series are lists themselves, join the content of these
        lists using the delimiter passed to the function.
        This function is an equivalent to :meth:`str.join`.

        Parameters
        ----------
        sep : str
            Delimiter to use between list entries.

        Returns
        -------
        Series/Index: object
            The list entries concatenated by intervening occurrences of the
            delimiter.

        Raises
        ------
        AttributeError
            If the supplied Series contains neither strings nor lists.

        See Also
        --------
        str.join : Standard library version of this method.
        Series.str.split : Split strings around given separator/delimiter.

        Notes
        -----
        If any of the list items is not a string object, the result of the join
        will be `NaN`.

        Examples
        --------
        Example with a list that contains non-string elements.

        >>> s = pd.Series([['lion', 'elephant', 'zebra'],
        ...                [1.1, 2.2, 3.3],
        ...                ['cat', np.nan, 'dog'],
        ...                ['cow', 4.5, 'goat'],
        ...                ['duck', ['swan', 'fish'], 'guppy']])
        >>> s
        0        [lion, elephant, zebra]
        1                [1.1, 2.2, 3.3]
        2                [cat, nan, dog]
        3               [cow, 4.5, goat]
        4    [duck, [swan, fish], guppy]
        dtype: object

        Join all lists using a '-'. The lists containing object(s) of types other
        than str will produce a NaN.

        >>> s.str.join('-')
        0    lion-elephant-zebra
        1                    NaN
        2                    NaN
        3                    NaN
        4                    NaN
        dtype: object
        """
        result = self._data.array._str_join(sep)
        return self._wrap_result(result)

    @forbid_nonstring_types(["bytes"])
    def contains(
        self,
        pat,
        case: bool = True,
        flags: int = 0,
        na=lib.no_default,
        regex: bool = True,
    ):
        r"""
        Test if pattern or regex is contained within a string of a Series or Index.

        Return boolean Series or Index based on whether a given pattern or regex is
        contained within a string of a Series or Index.

        Parameters
        ----------
        pat : str
            Character sequence or regular expression.
        case : bool, default True
            If True, case sensitive.
        flags : int, default 0 (no flags)
            Flags to pass through to the re module, e.g. re.IGNORECASE.
        na : scalar, optional
            Fill value for missing values. The default depends on dtype of the
            array. For object-dtype, ``numpy.nan`` is used. For the nullable
            ``StringDtype``, ``pandas.NA`` is used. For the ``"str"`` dtype,
            ``False`` is used.
        regex : bool, default True
            If True, assumes the pat is a regular expression.

            If False, treats the pat as a literal string.

        Returns
        -------
        Series or Index of boolean values
            A Series or Index of boolean values indicating whether the
            given pattern is contained within the string of each element
            of the Series or Index.

        See Also
        --------
        match : Analogous, but stricter, relying on re.match instead of re.search.
        Series.str.startswith : Test if the start of each string element matches a
            pattern.
        Series.str.endswith : Same as startswith, but tests the end of string.

        Examples
        --------
        Returning a Series of booleans using only a literal pattern.

        >>> s1 = pd.Series(['Mouse', 'dog', 'house and parrot', '23', np.nan])
        >>> s1.str.contains('og', regex=False)
        0    False
        1     True
        2    False
        3    False
        4      NaN
        dtype: object

        Returning an Index of booleans using only a literal pattern.

        >>> ind = pd.Index(['Mouse', 'dog', 'house and parrot', '23.0', np.nan])
        >>> ind.str.contains('23', regex=False)
        Index([False, False, False, True, nan], dtype='object')

        Specifying case sensitivity using `case`.

        >>> s1.str.contains('oG', case=True, regex=True)
        0    False
        1    False
        2    False
        3    False
        4      NaN
        dtype: object

        Specifying `na` to be `False` instead of `NaN` replaces NaN values
        with `False`. If Series or Index does not contain NaN values
        the resultant dtype will be `bool`, otherwise, an `object` dtype.

        >>> s1.str.contains('og', na=False, regex=True)
        0    False
        1     True
        2    False
        3    False
        4    False
        dtype: bool

        Returning 'house' or 'dog' when either expression occurs in a string.

        >>> s1.str.contains('house|dog', regex=True)
        0    False
        1     True
        2     True
        3    False
        4      NaN
        dtype: object

        Ignoring case sensitivity using `flags` with regex.

        >>> import re
        >>> s1.str.contains('PARROT', flags=re.IGNORECASE, regex=True)
        0    False
        1    False
        2     True
        3    False
        4      NaN
        dtype: object

        Returning any digit using regular expression.

        >>> s1.str.contains('\\d', regex=True)
        0    False
        1    False
        2    False
        3     True
        4      NaN
        dtype: object

        Ensure `pat` is a not a literal pattern when `regex` is set to True.
        Note in the following example one might expect only `s2[1]` and `s2[3]` to
        return `True`. However, '.0' as a regex matches any character
        followed by a 0.

        >>> s2 = pd.Series(['40', '40.0', '41', '41.0', '35'])
        >>> s2.str.contains('.0', regex=True)
        0     True
        1     True
        2    False
        3     True
        4    False
        dtype: bool
        """
        if regex and re.compile(pat).groups:
            warnings.warn(
                "This pattern is interpreted as a regular expression, and has "
                "match groups. To actually get the groups, use str.extract.",
                UserWarning,
                stacklevel=find_stack_level(),
            )

        result = self._data.array._str_contains(pat, case, flags, na, regex)
        return self._wrap_result(result, fill_value=na, returns_string=False)

    @forbid_nonstring_types(["bytes"])
    def match(self, pat: str, case: bool = True, flags: int = 0, na=lib.no_default):
        """
        Determine if each string starts with a match of a regular expression.

        Parameters
        ----------
        pat : str
            Character sequence.
        case : bool, default True
            If True, case sensitive.
        flags : int, default 0 (no flags)
            Regex module flags, e.g. re.IGNORECASE.
        na : scalar, optional
            Fill value for missing values. The default depends on dtype of the
            array. For object-dtype, ``numpy.nan`` is used. For the nullable
            ``StringDtype``, ``pandas.NA`` is used. For the ``"str"`` dtype,
            ``False`` is used.

        Returns
        -------
        Series/Index/array of boolean values

        See Also
        --------
        fullmatch : Stricter matching that requires the entire string to match.
        contains : Analogous, but less strict, relying on re.search instead of
            re.match.
        extract : Extract matched groups.

        Examples
        --------
        >>> ser = pd.Series(["horse", "eagle", "donkey"])
        >>> ser.str.match("e")
        0   False
        1   True
        2   False
        dtype: bool
        """
        result = self._data.array._str_match(pat, case=case, flags=flags, na=na)
        return self._wrap_result(result, fill_value=na, returns_string=False)

    @forbid_nonstring_types(["bytes"])
    def fullmatch(self, pat, case: bool = True, flags: int = 0, na=lib.no_default):
        """
        Determine if each string entirely matches a regular expression.

        Parameters
        ----------
        pat : str
            Character sequence or regular expression.
        case : bool, default True
            If True, case sensitive.
        flags : int, default 0 (no flags)
            Regex module flags, e.g. re.IGNORECASE.
        na : scalar, optional
            Fill value for missing values. The default depends on dtype of the
            array. For object-dtype, ``numpy.nan`` is used. For the nullable
            ``StringDtype``, ``pandas.NA`` is used. For the ``"str"`` dtype,
            ``False`` is used.

        Returns
        -------
        Series/Index/array of boolean values

        See Also
        --------
        match : Similar, but also returns `True` when only a *prefix* of the string
            matches the regular expression.
        extract : Extract matched groups.

        Examples
        --------
        >>> ser = pd.Series(["cat", "duck", "dove"])
        >>> ser.str.fullmatch(r'd.+')
        0   False
        1    True
        2    True
        dtype: bool
        """
        result = self._data.array._str_fullmatch(pat, case=case, flags=flags, na=na)
        return self._wrap_result(result, fill_value=na, returns_string=False)

    @forbid_nonstring_types(["bytes"])
    def replace(
        self,
        pat: str | re.Pattern,
        repl: str | Callable,
        n: int = -1,
        case: bool | None = None,
        flags: int = 0,
        regex: bool = False,
    ):
        r"""
        Replace each occurrence of pattern/regex in the Series/Index.

        Equivalent to :meth:`str.replace` or :func:`re.sub`, depending on
        the regex value.

        Parameters
        ----------
        pat : str or compiled regex
            String can be a character sequence or regular expression.
        repl : str or callable
            Replacement string or a callable. The callable is passed the regex
            match object and must return a replacement string to be used.
            See :func:`re.sub`.
        n : int, default -1 (all)
            Number of replacements to make from start.
        case : bool, default None
            Determines if replace is case sensitive:

            - If True, case sensitive (the default if `pat` is a string)
            - Set to False for case insensitive
            - Cannot be set if `pat` is a compiled regex.

        flags : int, default 0 (no flags)
            Regex module flags, e.g. re.IGNORECASE. Cannot be set if `pat` is a compiled
            regex.
        regex : bool, default False
            Determines if the passed-in pattern is a regular expression:

            - If True, assumes the passed-in pattern is a regular expression.
            - If False, treats the pattern as a literal string
            - Cannot be set to False if `pat` is a compiled regex or `repl` is
              a callable.

        Returns
        -------
        Series or Index of object
            A copy of the object with all matching occurrences of `pat` replaced by
            `repl`.

        Raises
        ------
        ValueError
            * if `regex` is False and `repl` is a callable or `pat` is a compiled
              regex
            * if `pat` is a compiled regex and `case` or `flags` is set

        Notes
        -----
        When `pat` is a compiled regex, all flags should be included in the
        compiled regex. Use of `case`, `flags`, or `regex=False` with a compiled
        regex will raise an error.

        Examples
        --------
        When `pat` is a string and `regex` is True, the given `pat`
        is compiled as a regex. When `repl` is a string, it replaces matching
        regex patterns as with :meth:`re.sub`. NaN value(s) in the Series are
        left as is:

        >>> pd.Series(['foo', 'fuz', np.nan]).str.replace('f.', 'ba', regex=True)
        0    bao
        1    baz
        2    NaN
        dtype: object

        When `pat` is a string and `regex` is False, every `pat` is replaced with
        `repl` as with :meth:`str.replace`:

        >>> pd.Series(['f.o', 'fuz', np.nan]).str.replace('f.', 'ba', regex=False)
        0    bao
        1    fuz
        2    NaN
        dtype: object

        When `repl` is a callable, it is called on every `pat` using
        :func:`re.sub`. The callable should expect one positional argument
        (a regex object) and return a string.

        To get the idea:

        >>> pd.Series(['foo', 'fuz', np.nan]).str.replace('f', repr, regex=True)
        0    <re.Match object; span=(0, 1), match='f'>oo
        1    <re.Match object; span=(0, 1), match='f'>uz
        2                                            NaN
        dtype: object

        Reverse every lowercase alphabetic word:

        >>> repl = lambda m: m.group(0)[::-1]
        >>> ser = pd.Series(['foo 123', 'bar baz', np.nan])
        >>> ser.str.replace(r'[a-z]+', repl, regex=True)
        0    oof 123
        1    rab zab
        2        NaN
        dtype: object

        Using regex groups (extract second group and swap case):

        >>> pat = r"(?P<one>\w+) (?P<two>\w+) (?P<three>\w+)"
        >>> repl = lambda m: m.group('two').swapcase()
        >>> ser = pd.Series(['One Two Three', 'Foo Bar Baz'])
        >>> ser.str.replace(pat, repl, regex=True)
        0    tWO
        1    bAR
        dtype: object

        Using a compiled regex with flags

        >>> import re
        >>> regex_pat = re.compile(r'FUZ', flags=re.IGNORECASE)
        >>> pd.Series(['foo', 'fuz', np.nan]).str.replace(regex_pat, 'bar', regex=True)
        0    foo
        1    bar
        2    NaN
        dtype: object
        """
        # Check whether repl is valid (GH 13438, GH 15055)
        if not (isinstance(repl, str) or callable(repl)):
            raise TypeError("repl must be a string or callable")

        is_compiled_re = is_re(pat)
        if regex or regex is None:
            if is_compiled_re and (case is not None or flags != 0):
                raise ValueError(
                    "case and flags cannot be set when pat is a compiled regex"
                )

        elif is_compiled_re:
            raise ValueError(
                "Cannot use a compiled regex as replacement pattern with regex=False"
            )
        elif callable(repl):
            raise ValueError("Cannot use a callable replacement when regex=False")

        if case is None:
            case = True

        result = self._data.array._str_replace(
            pat, repl, n=n, case=case, flags=flags, regex=regex
        )
        return self._wrap_result(result)

    @forbid_nonstring_types(["bytes"])
    def repeat(self, repeats):
        """
        Duplicate each string in the Series or Index.

        Parameters
        ----------
        repeats : int or sequence of int
            Same value for all (int) or different value per (sequence).

        Returns
        -------
        Series or pandas.Index
            Series or Index of repeated string objects specified by
            input parameter repeats.

        Examples
        --------
        >>> s = pd.Series(['a', 'b', 'c'])
        >>> s
        0    a
        1    b
        2    c
        dtype: object

        Single int repeats string in Series

        >>> s.str.repeat(repeats=2)
        0    aa
        1    bb
        2    cc
        dtype: object

        Sequence of int repeats corresponding string in Series

        >>> s.str.repeat(repeats=[1, 2, 3])
        0      a
        1     bb
        2    ccc
        dtype: object
        """
        result = self._data.array._str_repeat(repeats)
        return self._wrap_result(result)

    @forbid_nonstring_types(["bytes"])
    def pad(
        self,
        width: int,
        side: Literal["left", "right", "both"] = "left",
        fillchar: str = " ",
    ):
        """
        Pad strings in the Series/Index up to width.

        Parameters
        ----------
        width : int
            Minimum width of resulting string; additional characters will be filled
            with character defined in `fillchar`.
        side : {'left', 'right', 'both'}, default 'left'
            Side from which to fill resulting string.
        fillchar : str, default ' '
            Additional character for filling, default is whitespace.

        Returns
        -------
        Series or Index of object
            Returns Series or Index with minimum number of char in object.

        See Also
        --------
        Series.str.rjust : Fills the left side of strings with an arbitrary
            character. Equivalent to ``Series.str.pad(side='left')``.
        Series.str.ljust : Fills the right side of strings with an arbitrary
            character. Equivalent to ``Series.str.pad(side='right')``.
        Series.str.center : Fills both sides of strings with an arbitrary
            character. Equivalent to ``Series.str.pad(side='both')``.
        Series.str.zfill : Pad strings in the Series/Index by prepending '0'
            character. Equivalent to ``Series.str.pad(side='left', fillchar='0')``.

        Examples
        --------
        >>> s = pd.Series(["caribou", "tiger"])
        >>> s
        0    caribou
        1      tiger
        dtype: object

        >>> s.str.pad(width=10)
        0       caribou
        1         tiger
        dtype: object

        >>> s.str.pad(width=10, side='right', fillchar='-')
        0    caribou---
        1    tiger-----
        dtype: object

        >>> s.str.pad(width=10, side='both', fillchar='-')
        0    -caribou--
        1    --tiger---
        dtype: object
        """
        if not isinstance(fillchar, str):
            msg = f"fillchar must be a character, not {type(fillchar).__name__}"
            raise TypeError(msg)

        if len(fillchar) != 1:
            raise TypeError("fillchar must be a character, not str")

        if not is_integer(width):
            msg = f"width must be of integer type, not {type(width).__name__}"
            raise TypeError(msg)

        result = self._data.array._str_pad(width, side=side, fillchar=fillchar)
        return self._wrap_result(result)

    _shared_docs[
        "str_pad"
    ] = """
    Pad %(side)s side of strings in the Series/Index.

    Equivalent to :meth:`str.%(method)s`.

    Parameters
    ----------
    width : int
        Minimum width of resulting string; additional characters will be filled
        with ``fillchar``.
    fillchar : str
        Additional character for filling, default is whitespace.

    Returns
    -------
    Series/Index of objects.

    Examples
    --------
    For Series.str.center:

    >>> ser = pd.Series(['dog', 'bird', 'mouse'])
    >>> ser.str.center(8, fillchar='.')
    0   ..dog...
    1   ..bird..
    2   .mouse..
    dtype: object

    For Series.str.ljust:

    >>> ser = pd.Series(['dog', 'bird', 'mouse'])
    >>> ser.str.ljust(8, fillchar='.')
    0   dog.....
    1   bird....
    2   mouse...
    dtype: object

    For Series.str.rjust:

    >>> ser = pd.Series(['dog', 'bird', 'mouse'])
    >>> ser.str.rjust(8, fillchar='.')
    0   .....dog
    1   ....bird
    2   ...mouse
    dtype: object
    """

    @Appender(_shared_docs["str_pad"] % {"side": "left and right", "method": "center"})
    @forbid_nonstring_types(["bytes"])
    def center(self, width: int, fillchar: str = " "):
        return self.pad(width, side="both", fillchar=fillchar)

    @Appender(_shared_docs["str_pad"] % {"side": "right", "method": "ljust"})
    @forbid_nonstring_types(["bytes"])
    def ljust(self, width: int, fillchar: str = " "):
        return self.pad(width, side="right", fillchar=fillchar)

    @Appender(_shared_docs["str_pad"] % {"side": "left", "method": "rjust"})
    @forbid_nonstring_types(["bytes"])
    def rjust(self, width: int, fillchar: str = " "):
        return self.pad(width, side="left", fillchar=fillchar)

    @forbid_nonstring_types(["bytes"])
    def zfill(self, width: int):
        """
        Pad strings in the Series/Index by prepending '0' characters.

        Strings in the Series/Index are padded with '0' characters on the
        left of the string to reach a total string length  `width`. Strings
        in the Series/Index with length greater or equal to `width` are
        unchanged.

        Parameters
        ----------
        width : int
            Minimum length of resulting string; strings with length less
            than `width` be prepended with '0' characters.

        Returns
        -------
        Series/Index of objects.

        See Also
        --------
        Series.str.rjust : Fills the left side of strings with an arbitrary
            character.
        Series.str.ljust : Fills the right side of strings with an arbitrary
            character.
        Series.str.pad : Fills the specified sides of strings with an arbitrary
            character.
        Series.str.center : Fills both sides of strings with an arbitrary
            character.

        Notes
        -----
        Differs from :meth:`str.zfill` which has special handling
        for '+'/'-' in the string.

        Examples
        --------
        >>> s = pd.Series(['-1', '1', '1000', 10, np.nan])
        >>> s
        0      -1
        1       1
        2    1000
        3      10
        4     NaN
        dtype: object

        Note that ``10`` and ``NaN`` are not strings, therefore they are
        converted to ``NaN``. The minus sign in ``'-1'`` is treated as a
        special character and the zero is added to the right of it
        (:meth:`str.zfill` would have moved it to the left). ``1000``
        remains unchanged as it is longer than `width`.

        >>> s.str.zfill(3)
        0     -01
        1     001
        2    1000
        3     NaN
        4     NaN
        dtype: object
        """
        if not is_integer(width):
            msg = f"width must be of integer type, not {type(width).__name__}"
            raise TypeError(msg)
        f = lambda x: x.zfill(width)
        result = self._data.array._str_map(f)
        return self._wrap_result(result)

    def slice(self, start=None, stop=None, step=None):
        """
        Slice substrings from each element in the Series or Index.

        Parameters
        ----------
        start : int, optional
            Start position for slice operation.
        stop : int, optional
            Stop position for slice operation.
        step : int, optional
            Step size for slice operation.

        Returns
        -------
        Series or Index of object
            Series or Index from sliced substring from original string object.

        See Also
        --------
        Series.str.slice_replace : Replace a slice with a string.
        Series.str.get : Return element at position.
            Equivalent to `Series.str.slice(start=i, stop=i+1)` with `i`
            being the position.

        Examples
        --------
        >>> s = pd.Series(["koala", "dog", "chameleon"])
        >>> s
        0        koala
        1          dog
        2    chameleon
        dtype: object

        >>> s.str.slice(start=1)
        0        oala
        1          og
        2    hameleon
        dtype: object

        >>> s.str.slice(start=-1)
        0           a
        1           g
        2           n
        dtype: object

        >>> s.str.slice(stop=2)
        0    ko
        1    do
        2    ch
        dtype: object

        >>> s.str.slice(step=2)
        0      kaa
        1       dg
        2    caeen
        dtype: object

        >>> s.str.slice(start=0, stop=5, step=3)
        0    kl
        1     d
        2    cm
        dtype: object

        Equivalent behaviour to:

        >>> s.str[0:5:3]
        0    kl
        1     d
        2    cm
        dtype: object
        """
        result = self._data.array._str_slice(start, stop, step)
        return self._wrap_result(result)

    @forbid_nonstring_types(["bytes"])
    def slice_replace(self, start=None, stop=None, repl=None):
        """
        Replace a positional slice of a string with another value.

        Parameters
        ----------
        start : int, optional
            Left index position to use for the slice. If not specified (None),
            the slice is unbounded on the left, i.e. slice from the start
            of the string.
        stop : int, optional
            Right index position to use for the slice. If not specified (None),
            the slice is unbounded on the right, i.e. slice until the
            end of the string.
        repl : str, optional
            String for replacement. If not specified (None), the sliced region
            is replaced with an empty string.

        Returns
        -------
        Series or Index
            Same type as the original object.

        See Also
        --------
        Series.str.slice : Just slicing without replacement.

        Examples
        --------
        >>> s = pd.Series(['a', 'ab', 'abc', 'abdc', 'abcde'])
        >>> s
        0        a
        1       ab
        2      abc
        3     abdc
        4    abcde
        dtype: object

        Specify just `start`, meaning replace `start` until the end of the
        string with `repl`.

        >>> s.str.slice_replace(1, repl='X')
        0    aX
        1    aX
        2    aX
        3    aX
        4    aX
        dtype: object

        Specify just `stop`, meaning the start of the string to `stop` is replaced
        with `repl`, and the rest of the string is included.

        >>> s.str.slice_replace(stop=2, repl='X')
        0       X
        1       X
        2      Xc
        3     Xdc
        4    Xcde
        dtype: object

        Specify `start` and `stop`, meaning the slice from `start` to `stop` is
        replaced with `repl`. Everything before or after `start` and `stop` is
        included as is.

        >>> s.str.slice_replace(start=1, stop=3, repl='X')
        0      aX
        1      aX
        2      aX
        3     aXc
        4    aXde
        dtype: object
        """
        result = self._data.array._str_slice_replace(start, stop, repl)
        return self._wrap_result(result)

    def decode(
        self, encoding, errors: str = "strict", dtype: str | DtypeObj | None = None
    ):
        """
        Decode character string in the Series/Index using indicated encoding.

        Equivalent to :meth:`str.decode` in python2 and :meth:`bytes.decode` in
        python3.

        Parameters
        ----------
        encoding : str
        errors : str, optional
            Specifies the error handling scheme.
            Possible values are those supported by :meth:`bytes.decode`.
        dtype : str or dtype, optional
            The dtype of the result. When not ``None``, must be either a string or
            object dtype. When ``None``, the dtype of the result is determined by
            ``pd.options.future.infer_string``.

            .. versionadded:: 2.3.0

        Returns
        -------
        Series or Index

        Examples
        --------
        For Series:

        >>> ser = pd.Series([b'cow', b'123', b'()'])
        >>> ser.str.decode('ascii')
        0   cow
        1   123
        2   ()
        dtype: object
        """
        if dtype is not None and not is_string_dtype(dtype):
            raise ValueError(f"dtype must be string or object, got {dtype=}")
        if dtype is None and get_option("future.infer_string"):
            dtype = "str"
        # TODO: Add a similar _bytes interface.
        if encoding in _cpython_optimized_decoders:
            # CPython optimized implementation
            f = lambda x: x.decode(encoding, errors)
        else:
            decoder = codecs.getdecoder(encoding)
            f = lambda x: decoder(x, errors)[0]
        arr = self._data.array
        result = arr._str_map(f)
        return self._wrap_result(result, dtype=dtype)

    @forbid_nonstring_types(["bytes"])
    def encode(self, encoding, errors: str = "strict"):
        """
        Encode character string in the Series/Index using indicated encoding.

        Equivalent to :meth:`str.encode`.

        Parameters
        ----------
        encoding : str
        errors : str, optional

        Returns
        -------
        Series/Index of objects

        Examples
        --------
        >>> ser = pd.Series(['cow', '123', '()'])
        >>> ser.str.encode(encoding='ascii')
        0     b'cow'
        1     b'123'
        2      b'()'
        dtype: object
        """
        result = self._data.array._str_encode(encoding, errors)
        return self._wrap_result(result, returns_string=False)

    _shared_docs[
        "str_strip"
    ] = r"""
    Remove %(position)s characters.

    Strip whitespaces (including newlines) or a set of specified characters
    from each string in the Series/Index from %(side)s.
    Replaces any non-strings in Series with NaNs.
    Equivalent to :meth:`str.%(method)s`.

    Parameters
    ----------
    to_strip : str or None, default None
        Specifying the set of characters to be removed.
        All combinations of this set of characters will be stripped.
        If None then whitespaces are removed.

    Returns
    -------
    Series or Index of object

    See Also
    --------
    Series.str.strip : Remove leading and trailing characters in Series/Index.
    Series.str.lstrip : Remove leading characters in Series/Index.
    Series.str.rstrip : Remove trailing characters in Series/Index.

    Examples
    --------
    >>> s = pd.Series(['1. Ant.  ', '2. Bee!\n', '3. Cat?\t', np.nan, 10, True])
    >>> s
    0    1. Ant.
    1    2. Bee!\n
    2    3. Cat?\t
    3          NaN
    4           10
    5         True
    dtype: object

    >>> s.str.strip()
    0    1. Ant.
    1    2. Bee!
    2    3. Cat?
    3        NaN
    4        NaN
    5        NaN
    dtype: object

    >>> s.str.lstrip('123.')
    0    Ant.
    1    Bee!\n
    2    Cat?\t
    3       NaN
    4       NaN
    5       NaN
    dtype: object

    >>> s.str.rstrip('.!? \n\t')
    0    1. Ant
    1    2. Bee
    2    3. Cat
    3       NaN
    4       NaN
    5       NaN
    dtype: object

    >>> s.str.strip('123.!? \n\t')
    0    Ant
    1    Bee
    2    Cat
    3    NaN
    4    NaN
    5    NaN
    dtype: object
    """

    @Appender(
        _shared_docs["str_strip"]
        % {
            "side": "left and right sides",
            "method": "strip",
            "position": "leading and trailing",
        }
    )
    @forbid_nonstring_types(["bytes"])
    def strip(self, to_strip=None):
        result = self._data.array._str_strip(to_strip)
        return self._wrap_result(result)

    @Appender(
        _shared_docs["str_strip"]
        % {"side": "left side", "method": "lstrip", "position": "leading"}
    )
    @forbid_nonstring_types(["bytes"])
    def lstrip(self, to_strip=None):
        result = self._data.array._str_lstrip(to_strip)
        return self._wrap_result(result)

    @Appender(
        _shared_docs["str_strip"]
        % {"side": "right side", "method": "rstrip", "position": "trailing"}
    )
    @forbid_nonstring_types(["bytes"])
    def rstrip(self, to_strip=None):
        result = self._data.array._str_rstrip(to_strip)
        return self._wrap_result(result)

    _shared_docs[
        "str_removefix"
    ] = r"""
    Remove a %(side)s from an object series.

    If the %(side)s is not present, the original string will be returned.

    Parameters
    ----------
    %(side)s : str
        Remove the %(side)s of the string.

    Returns
    -------
    Series/Index: object
        The Series or Index with given %(side)s removed.

    See Also
    --------
    Series.str.remove%(other_side)s : Remove a %(other_side)s from an object series.

    Examples
    --------
    >>> s = pd.Series(["str_foo", "str_bar", "no_prefix"])
    >>> s
    0    str_foo
    1    str_bar
    2    no_prefix
    dtype: object
    >>> s.str.removeprefix("str_")
    0    foo
    1    bar
    2    no_prefix
    dtype: object

    >>> s = pd.Series(["foo_str", "bar_str", "no_suffix"])
    >>> s
    0    foo_str
    1    bar_str
    2    no_suffix
    dtype: object
    >>> s.str.removesuffix("_str")
    0    foo
    1    bar
    2    no_suffix
    dtype: object
    """

    @Appender(
        _shared_docs["str_removefix"] % {"side": "prefix", "other_side": "suffix"}
    )
    @forbid_nonstring_types(["bytes"])
    def removeprefix(self, prefix: str):
        result = self._data.array._str_removeprefix(prefix)
        return self._wrap_result(result)

    @Appender(
        _shared_docs["str_removefix"] % {"side": "suffix", "other_side": "prefix"}
    )
    @forbid_nonstring_types(["bytes"])
    def removesuffix(self, suffix: str):
        result = self._data.array._str_removesuffix(suffix)
        return self._wrap_result(result)

    @forbid_nonstring_types(["bytes"])
    def wrap(self, width: int, **kwargs):
        r"""
        Wrap strings in Series/Index at specified line width.

        This method has the same keyword parameters and defaults as
        :class:`textwrap.TextWrapper`.

        Parameters
        ----------
        width : int
            Maximum line width.
        expand_tabs : bool, optional
            If True, tab characters will be expanded to spaces (default: True).
        replace_whitespace : bool, optional
            If True, each whitespace character (as defined by string.whitespace)
            remaining after tab expansion will be replaced by a single space
            (default: True).
        drop_whitespace : bool, optional
            If True, whitespace that, after wrapping, happens to end up at the
            beginning or end of a line is dropped (default: True).
        break_long_words : bool, optional
            If True, then words longer than width will be broken in order to ensure
            that no lines are longer than width. If it is false, long words will
            not be broken, and some lines may be longer than width (default: True).
        break_on_hyphens : bool, optional
            If True, wrapping will occur preferably on whitespace and right after
            hyphens in compound words, as it is customary in English. If false,
            only whitespaces will be considered as potentially good places for line
            breaks, but you need to set break_long_words to false if you want truly
            insecable words (default: True).

        Returns
        -------
        Series or Index

        Notes
        -----
        Internally, this method uses a :class:`textwrap.TextWrapper` instance with
        default settings. To achieve behavior matching R's stringr library str_wrap
        function, use the arguments:

        - expand_tabs = False
        - replace_whitespace = True
        - drop_whitespace = True
        - break_long_words = False
        - break_on_hyphens = False

        Examples
        --------
        >>> s = pd.Series(['line to be wrapped', 'another line to be wrapped'])
        >>> s.str.wrap(12)
        0             line to be\nwrapped
        1    another line\nto be\nwrapped
        dtype: object
        """
        result = self._data.array._str_wrap(width, **kwargs)
        return self._wrap_result(result)

    @forbid_nonstring_types(["bytes"])
    def get_dummies(self, sep: str = "|"):
        """
        Return DataFrame of dummy/indicator variables for Series.

        Each string in Series is split by sep and returned as a DataFrame
        of dummy/indicator variables.

        Parameters
        ----------
        sep : str, default "|"
            String to split on.

        Returns
        -------
        DataFrame
            Dummy variables corresponding to values of the Series.

        See Also
        --------
        get_dummies : Convert categorical variable into dummy/indicator
            variables.

        Examples
        --------
        >>> pd.Series(['a|b', 'a', 'a|c']).str.get_dummies()
           a  b  c
        0  1  1  0
        1  1  0  0
        2  1  0  1

        >>> pd.Series(['a|b', np.nan, 'a|c']).str.get_dummies()
           a  b  c
        0  1  1  0
        1  0  0  0
        2  1  0  1
        """
        # we need to cast to Series of strings as only that has all
        # methods available for making the dummies...
        result, name = self._data.array._str_get_dummies(sep)
        return self._wrap_result(
            result,
            name=name,
            expand=True,
            returns_string=False,
        )

    @forbid_nonstring_types(["bytes"])
    def translate(self, table):
        """
        Map all characters in the string through the given mapping table.

        Equivalent to standard :meth:`str.translate`.

        Parameters
        ----------
        table : dict
            Table is a mapping of Unicode ordinals to Unicode ordinals, strings, or
            None. Unmapped characters are left untouched.
            Characters mapped to None are deleted. :meth:`str.maketrans` is a
            helper function for making translation tables.

        Returns
        -------
        Series or Index

        Examples
        --------
        >>> ser = pd.Series(["El niño", "Françoise"])
        >>> mytable = str.maketrans({'ñ': 'n', 'ç': 'c'})
        >>> ser.str.translate(mytable)
        0   El nino
        1   Francoise
        dtype: object
        """
        result = self._data.array._str_translate(table)
        dtype = object if self._data.dtype == "object" else None
        return self._wrap_result(result, dtype=dtype)

    @forbid_nonstring_types(["bytes"])
    def count(self, pat, flags: int = 0):
        r"""
        Count occurrences of pattern in each string of the Series/Index.

        This function is used to count the number of times a particular regex
        pattern is repeated in each of the string elements of the
        :class:`~pandas.Series`.

        Parameters
        ----------
        pat : str
            Valid regular expression.
        flags : int, default 0, meaning no flags
            Flags for the `re` module. For a complete list, `see here
            <https://docs.python.org/3/howto/regex.html#compilation-flags>`_.
        **kwargs
            For compatibility with other string methods. Not used.

        Returns
        -------
        Series or Index
            Same type as the calling object containing the integer counts.

        See Also
        --------
        re : Standard library module for regular expressions.
        str.count : Standard library version, without regular expression support.

        Notes
        -----
        Some characters need to be escaped when passing in `pat`.
        eg. ``'$'`` has a special meaning in regex and must be escaped when
        finding this literal character.

        Examples
        --------
        >>> s = pd.Series(['A', 'B', 'Aaba', 'Baca', np.nan, 'CABA', 'cat'])
        >>> s.str.count('a')
        0    0.0
        1    0.0
        2    2.0
        3    2.0
        4    NaN
        5    0.0
        6    1.0
        dtype: float64

        Escape ``'$'`` to find the literal dollar sign.

        >>> s = pd.Series(['$', 'B', 'Aab$', '$$ca', 'C$B$', 'cat'])
        >>> s.str.count('\\$')
        0    1
        1    0
        2    1
        3    2
        4    2
        5    0
        dtype: int64

        This is also available on Index

        >>> pd.Index(['A', 'A', 'Aaba', 'cat']).str.count('a')
        Index([0, 0, 2, 1], dtype='int64')
        """
        result = self._data.array._str_count(pat, flags)
        return self._wrap_result(result, returns_string=False)

    @forbid_nonstring_types(["bytes"])
    def startswith(
        self, pat: str | tuple[str, ...], na: Scalar | lib.NoDefault = lib.no_default
    ) -> Series | Index:
        """
        Test if the start of each string element matches a pattern.

        Equivalent to :meth:`str.startswith`.

        Parameters
        ----------
        pat : str or tuple[str, ...]
            Character sequence or tuple of strings. Regular expressions are not
            accepted.
        na : scalar, optional
            Object shown if element tested is not a string. The default depends
            on dtype of the array. For object-dtype, ``numpy.nan`` is used.
            For the nullable ``StringDtype``, ``pandas.NA`` is used.
            For the ``"str"`` dtype, ``False`` is used.

        Returns
        -------
        Series or Index of bool
            A Series of booleans indicating whether the given pattern matches
            the start of each string element.

        See Also
        --------
        str.startswith : Python standard library string method.
        Series.str.endswith : Same as startswith, but tests the end of string.
        Series.str.contains : Tests if string element contains a pattern.

        Examples
        --------
        >>> s = pd.Series(['bat', 'Bear', 'cat', np.nan])
        >>> s
        0     bat
        1    Bear
        2     cat
        3     NaN
        dtype: object

        >>> s.str.startswith('b')
        0     True
        1    False
        2    False
        3      NaN
        dtype: object

        >>> s.str.startswith(('b', 'B'))
        0     True
        1     True
        2    False
        3      NaN
        dtype: object

        Specifying `na` to be `False` instead of `NaN`.

        >>> s.str.startswith('b', na=False)
        0     True
        1    False
        2    False
        3    False
        dtype: bool
        """
        if not isinstance(pat, (str, tuple)):
            msg = f"expected a string or tuple, not {type(pat).__name__}"
            raise TypeError(msg)
        result = self._data.array._str_startswith(pat, na=na)
        return self._wrap_result(result, returns_string=False)

    @forbid_nonstring_types(["bytes"])
    def endswith(
        self, pat: str | tuple[str, ...], na: Scalar | lib.NoDefault = lib.no_default
    ) -> Series | Index:
        """
        Test if the end of each string element matches a pattern.

        Equivalent to :meth:`str.endswith`.

        Parameters
        ----------
        pat : str or tuple[str, ...]
            Character sequence or tuple of strings. Regular expressions are not
            accepted.
        na : scalar, optional
            Object shown if element tested is not a string. The default depends
            on dtype of the array. For object-dtype, ``numpy.nan`` is used.
            For the nullable ``StringDtype``, ``pandas.NA`` is used.
            For the ``"str"`` dtype, ``False`` is used.

        Returns
        -------
        Series or Index of bool
            A Series of booleans indicating whether the given pattern matches
            the end of each string element.

        See Also
        --------
        str.endswith : Python standard library string method.
        Series.str.startswith : Same as endswith, but tests the start of string.
        Series.str.contains : Tests if string element contains a pattern.

        Examples
        --------
        >>> s = pd.Series(['bat', 'bear', 'caT', np.nan])
        >>> s
        0     bat
        1    bear
        2     caT
        3     NaN
        dtype: object

        >>> s.str.endswith('t')
        0     True
        1    False
        2    False
        3      NaN
        dtype: object

        >>> s.str.endswith(('t', 'T'))
        0     True
        1    False
        2     True
        3      NaN
        dtype: object

        Specifying `na` to be `False` instead of `NaN`.

        >>> s.str.endswith('t', na=False)
        0     True
        1    False
        2    False
        3    False
        dtype: bool
        """
        if not isinstance(pat, (str, tuple)):
            msg = f"expected a string or tuple, not {type(pat).__name__}"
            raise TypeError(msg)
        result = self._data.array._str_endswith(pat, na=na)
        return self._wrap_result(result, returns_string=False)

    @forbid_nonstring_types(["bytes"])
    def findall(self, pat, flags: int = 0):
        """
        Find all occurrences of pattern or regular expression in the Series/Index.

        Equivalent to applying :func:`re.findall` to all the elements in the
        Series/Index.

        Parameters
        ----------
        pat : str
            Pattern or regular expression.
        flags : int, default 0
            Flags from ``re`` module, e.g. `re.IGNORECASE` (default is 0, which
            means no flags).

        Returns
        -------
        Series/Index of lists of strings
            All non-overlapping matches of pattern or regular expression in each
            string of this Series/Index.

        See Also
        --------
        count : Count occurrences of pattern or regular expression in each string
            of the Series/Index.
        extractall : For each string in the Series, extract groups from all matches
            of regular expression and return a DataFrame with one row for each
            match and one column for each group.
        re.findall : The equivalent ``re`` function to all non-overlapping matches
            of pattern or regular expression in string, as a list of strings.

        Examples
        --------
        >>> s = pd.Series(['Lion', 'Monkey', 'Rabbit'])

        The search for the pattern 'Monkey' returns one match:

        >>> s.str.findall('Monkey')
        0          []
        1    [Monkey]
        2          []
        dtype: object

        On the other hand, the search for the pattern 'MONKEY' doesn't return any
        match:

        >>> s.str.findall('MONKEY')
        0    []
        1    []
        2    []
        dtype: object

        Flags can be added to the pattern or regular expression. For instance,
        to find the pattern 'MONKEY' ignoring the case:

        >>> import re
        >>> s.str.findall('MONKEY', flags=re.IGNORECASE)
        0          []
        1    [Monkey]
        2          []
        dtype: object

        When the pattern matches more than one string in the Series, all matches
        are returned:

        >>> s.str.findall('on')
        0    [on]
        1    [on]
        2      []
        dtype: object

        Regular expressions are supported too. For instance, the search for all the
        strings ending with the word 'on' is shown next:

        >>> s.str.findall('on$')
        0    [on]
        1      []
        2      []
        dtype: object

        If the pattern is found more than once in the same string, then a list of
        multiple strings is returned:

        >>> s.str.findall('b')
        0        []
        1        []
        2    [b, b]
        dtype: object
        """
        result = self._data.array._str_findall(pat, flags)
        return self._wrap_result(result, returns_string=False)

    @forbid_nonstring_types(["bytes"])
    def extract(
        self, pat: str, flags: int = 0, expand: bool = True
    ) -> DataFrame | Series | Index:
        r"""
        Extract capture groups in the regex `pat` as columns in a DataFrame.

        For each subject string in the Series, extract groups from the
        first match of regular expression `pat`.

        Parameters
        ----------
        pat : str
            Regular expression pattern with capturing groups.
        flags : int, default 0 (no flags)
            Flags from the ``re`` module, e.g. ``re.IGNORECASE``, that
            modify regular expression matching for things like case,
            spaces, etc. For more details, see :mod:`re`.
        expand : bool, default True
            If True, return DataFrame with one column per capture group.
            If False, return a Series/Index if there is one capture group
            or DataFrame if there are multiple capture groups.

        Returns
        -------
        DataFrame or Series or Index
            A DataFrame with one row for each subject string, and one
            column for each group. Any capture group names in regular
            expression pat will be used for column names; otherwise
            capture group numbers will be used. The dtype of each result
            column is always object, even when no match is found. If
            ``expand=False`` and pat has only one capture group, then
            return a Series (if subject is a Series) or Index (if subject
            is an Index).

        See Also
        --------
        extractall : Returns all matches (not just the first match).

        Examples
        --------
        A pattern with two groups will return a DataFrame with two columns.
        Non-matches will be NaN.

        >>> s = pd.Series(['a1', 'b2', 'c3'])
        >>> s.str.extract(r'([ab])(\d)')
            0    1
        0    a    1
        1    b    2
        2  NaN  NaN

        A pattern may contain optional groups.

        >>> s.str.extract(r'([ab])?(\d)')
            0  1
        0    a  1
        1    b  2
        2  NaN  3

        Named groups will become column names in the result.

        >>> s.str.extract(r'(?P<letter>[ab])(?P<digit>\d)')
        letter digit
        0      a     1
        1      b     2
        2    NaN   NaN

        A pattern with one group will return a DataFrame with one column
        if expand=True.

        >>> s.str.extract(r'[ab](\d)', expand=True)
            0
        0    1
        1    2
        2  NaN

        A pattern with one group will return a Series if expand=False.

        >>> s.str.extract(r'[ab](\d)', expand=False)
        0      1
        1      2
        2    NaN
        dtype: object
        """
        from pandas import DataFrame

        if not isinstance(expand, bool):
            raise ValueError("expand must be True or False")

        regex = re.compile(pat, flags=flags)
        if regex.groups == 0:
            raise ValueError("pattern contains no capture groups")

        if not expand and regex.groups > 1 and isinstance(self._data, ABCIndex):
            raise ValueError("only one regex group is supported with Index")

        obj = self._data
        result_dtype = _result_dtype(obj)

        returns_df = regex.groups > 1 or expand

        if returns_df:
            name = None
            columns = _get_group_names(regex)

            if obj.array.size == 0:
                result = DataFrame(columns=columns, dtype=result_dtype)

            else:
                result_list = self._data.array._str_extract(
                    pat, flags=flags, expand=returns_df
                )

                result_index: Index | None
                if isinstance(obj, ABCSeries):
                    result_index = obj.index
                else:
                    result_index = None

                result = DataFrame(
                    result_list, columns=columns, index=result_index, dtype=result_dtype
                )

        else:
            name = _get_single_group_name(regex)
            result = self._data.array._str_extract(pat, flags=flags, expand=returns_df)
        return self._wrap_result(result, name=name, dtype=result_dtype)

    @forbid_nonstring_types(["bytes"])
    def extractall(self, pat, flags: int = 0) -> DataFrame:
        r"""
        Extract capture groups in the regex `pat` as columns in DataFrame.

        For each subject string in the Series, extract groups from all
        matches of regular expression pat. When each subject string in the
        Series has exactly one match, extractall(pat).xs(0, level='match')
        is the same as extract(pat).

        Parameters
        ----------
        pat : str
            Regular expression pattern with capturing groups.
        flags : int, default 0 (no flags)
            A ``re`` module flag, for example ``re.IGNORECASE``. These allow
            to modify regular expression matching for things like case, spaces,
            etc. Multiple flags can be combined with the bitwise OR operator,
            for example ``re.IGNORECASE | re.MULTILINE``.

        Returns
        -------
        DataFrame
            A ``DataFrame`` with one row for each match, and one column for each
            group. Its rows have a ``MultiIndex`` with first levels that come from
            the subject ``Series``. The last level is named 'match' and indexes the
            matches in each item of the ``Series``. Any capture group names in
            regular expression pat will be used for column names; otherwise capture
            group numbers will be used.

        See Also
        --------
        extract : Returns first match only (not all matches).

        Examples
        --------
        A pattern with one group will return a DataFrame with one column.
        Indices with no matches will not appear in the result.

        >>> s = pd.Series(["a1a2", "b1", "c1"], index=["A", "B", "C"])
        >>> s.str.extractall(r"[ab](\d)")
                0
        match
        A 0      1
          1      2
        B 0      1

        Capture group names are used for column names of the result.

        >>> s.str.extractall(r"[ab](?P<digit>\d)")
                digit
        match
        A 0         1
          1         2
        B 0         1

        A pattern with two groups will return a DataFrame with two columns.

        >>> s.str.extractall(r"(?P<letter>[ab])(?P<digit>\d)")
                letter digit
        match
        A 0          a     1
          1          a     2
        B 0          b     1

        Optional groups that do not match are NaN in the result.

        >>> s.str.extractall(r"(?P<letter>[ab])?(?P<digit>\d)")
                letter digit
        match
        A 0          a     1
          1          a     2
        B 0          b     1
        C 0        NaN     1
        """
        # TODO: dispatch
        return str_extractall(self._orig, pat, flags)

    _shared_docs[
        "find"
    ] = """
    Return %(side)s indexes in each strings in the Series/Index.

    Each of returned indexes corresponds to the position where the
    substring is fully contained between [start:end]. Return -1 on
    failure. Equivalent to standard :meth:`str.%(method)s`.

    Parameters
    ----------
    sub : str
        Substring being searched.
    start : int
        Left edge index.
    end : int
        Right edge index.

    Returns
    -------
    Series or Index of int.

    See Also
    --------
    %(also)s

    Examples
    --------
    For Series.str.find:

    >>> ser = pd.Series(["cow_", "duck_", "do_ve"])
    >>> ser.str.find("_")
    0   3
    1   4
    2   2
    dtype: int64

    For Series.str.rfind:

    >>> ser = pd.Series(["_cow_", "duck_", "do_v_e"])
    >>> ser.str.rfind("_")
    0   4
    1   4
    2   4
    dtype: int64
    """

    @Appender(
        _shared_docs["find"]
        % {
            "side": "lowest",
            "method": "find",
            "also": "rfind : Return highest indexes in each strings.",
        }
    )
    @forbid_nonstring_types(["bytes"])
    def find(self, sub, start: int = 0, end=None):
        if not isinstance(sub, str):
            msg = f"expected a string object, not {type(sub).__name__}"
            raise TypeError(msg)

        result = self._data.array._str_find(sub, start, end)
        return self._wrap_result(result, returns_string=False)

    @Appender(
        _shared_docs["find"]
        % {
            "side": "highest",
            "method": "rfind",
            "also": "find : Return lowest indexes in each strings.",
        }
    )
    @forbid_nonstring_types(["bytes"])
    def rfind(self, sub, start: int = 0, end=None):
        if not isinstance(sub, str):
            msg = f"expected a string object, not {type(sub).__name__}"
            raise TypeError(msg)

        result = self._data.array._str_rfind(sub, start=start, end=end)
        return self._wrap_result(result, returns_string=False)

    @forbid_nonstring_types(["bytes"])
    def normalize(self, form):
        """
        Return the Unicode normal form for the strings in the Series/Index.

        For more information on the forms, see the
        :func:`unicodedata.normalize`.

        Parameters
        ----------
        form : {'NFC', 'NFKC', 'NFD', 'NFKD'}
            Unicode form.

        Returns
        -------
        Series/Index of objects

        Examples
        --------
        >>> ser = pd.Series(['ñ'])
        >>> ser.str.normalize('NFC') == ser.str.normalize('NFD')
        0   False
        dtype: bool
        """
        result = self._data.array._str_normalize(form)
        return self._wrap_result(result)

    _shared_docs[
        "index"
    ] = """
    Return %(side)s indexes in each string in Series/Index.

    Each of the returned indexes corresponds to the position where the
    substring is fully contained between [start:end]. This is the same
    as ``str.%(similar)s`` except instead of returning -1, it raises a
    ValueError when the substring is not found. Equivalent to standard
    ``str.%(method)s``.

    Parameters
    ----------
    sub : str
        Substring being searched.
    start : int
        Left edge index.
    end : int
        Right edge index.

    Returns
    -------
    Series or Index of object

    See Also
    --------
    %(also)s

    Examples
    --------
    For Series.str.index:

    >>> ser = pd.Series(["horse", "eagle", "donkey"])
    >>> ser.str.index("e")
    0   4
    1   0
    2   4
    dtype: int64

    For Series.str.rindex:

    >>> ser = pd.Series(["Deer", "eagle", "Sheep"])
    >>> ser.str.rindex("e")
    0   2
    1   4
    2   3
    dtype: int64
    """

    @Appender(
        _shared_docs["index"]
        % {
            "side": "lowest",
            "similar": "find",
            "method": "index",
            "also": "rindex : Return highest indexes in each strings.",
        }
    )
    @forbid_nonstring_types(["bytes"])
    def index(self, sub, start: int = 0, end=None):
        if not isinstance(sub, str):
            msg = f"expected a string object, not {type(sub).__name__}"
            raise TypeError(msg)

        result = self._data.array._str_index(sub, start=start, end=end)
        return self._wrap_result(result, returns_string=False)

    @Appender(
        _shared_docs["index"]
        % {
            "side": "highest",
            "similar": "rfind",
            "method": "rindex",
            "also": "index : Return lowest indexes in each strings.",
        }
    )
    @forbid_nonstring_types(["bytes"])
    def rindex(self, sub, start: int = 0, end=None):
        if not isinstance(sub, str):
            msg = f"expected a string object, not {type(sub).__name__}"
            raise TypeError(msg)

        result = self._data.array._str_rindex(sub, start=start, end=end)
        return self._wrap_result(result, returns_string=False)

    def len(self):
        """
        Compute the length of each element in the Series/Index.

        The element may be a sequence (such as a string, tuple or list) or a collection
        (such as a dictionary).

        Returns
        -------
        Series or Index of int
            A Series or Index of integer values indicating the length of each
            element in the Series or Index.

        See Also
        --------
        str.len : Python built-in function returning the length of an object.
        Series.size : Returns the length of the Series.

        Examples
        --------
        Returns the length (number of characters) in a string. Returns the
        number of entries for dictionaries, lists or tuples.

        >>> s = pd.Series(['dog',
        ...                 '',
        ...                 5,
        ...                 {'foo' : 'bar'},
        ...                 [2, 3, 5, 7],
        ...                 ('one', 'two', 'three')])
        >>> s
        0                  dog
        1
        2                    5
        3       {'foo': 'bar'}
        4         [2, 3, 5, 7]
        5    (one, two, three)
        dtype: object
        >>> s.str.len()
        0    3.0
        1    0.0
        2    NaN
        3    1.0
        4    4.0
        5    3.0
        dtype: float64
        """
        result = self._data.array._str_len()
        return self._wrap_result(result, returns_string=False)

    _shared_docs[
        "casemethods"
    ] = """
    Convert strings in the Series/Index to %(type)s.
    %(version)s
    Equivalent to :meth:`str.%(method)s`.

    Returns
    -------
    Series or Index of object

    See Also
    --------
    Series.str.lower : Converts all characters to lowercase.
    Series.str.upper : Converts all characters to uppercase.
    Series.str.title : Converts first character of each word to uppercase and
        remaining to lowercase.
    Series.str.capitalize : Converts first character to uppercase and
        remaining to lowercase.
    Series.str.swapcase : Converts uppercase to lowercase and lowercase to
        uppercase.
    Series.str.casefold: Removes all case distinctions in the string.

    Examples
    --------
    >>> s = pd.Series(['lower', 'CAPITALS', 'this is a sentence', 'SwApCaSe'])
    >>> s
    0                 lower
    1              CAPITALS
    2    this is a sentence
    3              SwApCaSe
    dtype: object

    >>> s.str.lower()
    0                 lower
    1              capitals
    2    this is a sentence
    3              swapcase
    dtype: object

    >>> s.str.upper()
    0                 LOWER
    1              CAPITALS
    2    THIS IS A SENTENCE
    3              SWAPCASE
    dtype: object

    >>> s.str.title()
    0                 Lower
    1              Capitals
    2    This Is A Sentence
    3              Swapcase
    dtype: object

    >>> s.str.capitalize()
    0                 Lower
    1              Capitals
    2    This is a sentence
    3              Swapcase
    dtype: object

    >>> s.str.swapcase()
    0                 LOWER
    1              capitals
    2    THIS IS A SENTENCE
    3              sWaPcAsE
    dtype: object
    """
    # Types:
    #   cases:
    #       upper, lower, title, capitalize, swapcase, casefold
    #   boolean:
    #     isalpha, isnumeric isalnum isdigit isdecimal isspace islower isupper istitle
    # _doc_args holds dict of strings to use in substituting casemethod docs
    _doc_args: dict[str, dict[str, str]] = {}
    _doc_args["lower"] = {"type": "lowercase", "method": "lower", "version": ""}
    _doc_args["upper"] = {"type": "uppercase", "method": "upper", "version": ""}
    _doc_args["title"] = {"type": "titlecase", "method": "title", "version": ""}
    _doc_args["capitalize"] = {
        "type": "be capitalized",
        "method": "capitalize",
        "version": "",
    }
    _doc_args["swapcase"] = {
        "type": "be swapcased",
        "method": "swapcase",
        "version": "",
    }
    _doc_args["casefold"] = {
        "type": "be casefolded",
        "method": "casefold",
        "version": "",
    }

    @Appender(_shared_docs["casemethods"] % _doc_args["lower"])
    @forbid_nonstring_types(["bytes"])
    def lower(self):
        result = self._data.array._str_lower()
        return self._wrap_result(result)

    @Appender(_shared_docs["casemethods"] % _doc_args["upper"])
    @forbid_nonstring_types(["bytes"])
    def upper(self):
        result = self._data.array._str_upper()
        return self._wrap_result(result)

    @Appender(_shared_docs["casemethods"] % _doc_args["title"])
    @forbid_nonstring_types(["bytes"])
    def title(self):
        result = self._data.array._str_title()
        return self._wrap_result(result)

    @Appender(_shared_docs["casemethods"] % _doc_args["capitalize"])
    @forbid_nonstring_types(["bytes"])
    def capitalize(self):
        result = self._data.array._str_capitalize()
        return self._wrap_result(result)

    @Appender(_shared_docs["casemethods"] % _doc_args["swapcase"])
    @forbid_nonstring_types(["bytes"])
    def swapcase(self):
        result = self._data.array._str_swapcase()
        return self._wrap_result(result)

    @Appender(_shared_docs["casemethods"] % _doc_args["casefold"])
    @forbid_nonstring_types(["bytes"])
    def casefold(self):
        result = self._data.array._str_casefold()
        return self._wrap_result(result)

    _shared_docs[
        "ismethods"
    ] = """
    Check whether all characters in each string are %(type)s.

    This is equivalent to running the Python string method
    :meth:`str.%(method)s` for each element of the Series/Index. If a string
    has zero characters, ``False`` is returned for that check.

    Returns
    -------
    Series or Index of bool
        Series or Index of boolean values with the same length as the original
        Series/Index.

    See Also
    --------
    Series.str.isalpha : Check whether all characters are alphabetic.
    Series.str.isnumeric : Check whether all characters are numeric.
    Series.str.isalnum : Check whether all characters are alphanumeric.
    Series.str.isdigit : Check whether all characters are digits.
    Series.str.isdecimal : Check whether all characters are decimal.
    Series.str.isspace : Check whether all characters are whitespace.
    Series.str.islower : Check whether all characters are lowercase.
    Series.str.isupper : Check whether all characters are uppercase.
    Series.str.istitle : Check whether all characters are titlecase.

    Examples
    --------
    **Checks for Alphabetic and Numeric Characters**

    >>> s1 = pd.Series(['one', 'one1', '1', ''])

    >>> s1.str.isalpha()
    0     True
    1    False
    2    False
    3    False
    dtype: bool

    >>> s1.str.isnumeric()
    0    False
    1    False
    2     True
    3    False
    dtype: bool

    >>> s1.str.isalnum()
    0     True
    1     True
    2     True
    3    False
    dtype: bool

    Note that checks against characters mixed with any additional punctuation
    or whitespace will evaluate to false for an alphanumeric check.

    >>> s2 = pd.Series(['A B', '1.5', '3,000'])
    >>> s2.str.isalnum()
    0    False
    1    False
    2    False
    dtype: bool

    **More Detailed Checks for Numeric Characters**

    There are several different but overlapping sets of numeric characters that
    can be checked for.

    >>> s3 = pd.Series(['23', '³', '⅕', ''])

    The ``s3.str.isdecimal`` method checks for characters used to form numbers
    in base 10.

    >>> s3.str.isdecimal()
    0     True
    1    False
    2    False
    3    False
    dtype: bool

    The ``s.str.isdigit`` method is the same as ``s3.str.isdecimal`` but also
    includes special digits, like superscripted and subscripted digits in
    unicode.

    >>> s3.str.isdigit()
    0     True
    1     True
    2    False
    3    False
    dtype: bool

    The ``s.str.isnumeric`` method is the same as ``s3.str.isdigit`` but also
    includes other characters that can represent quantities such as unicode
    fractions.

    >>> s3.str.isnumeric()
    0     True
    1     True
    2     True
    3    False
    dtype: bool

    **Checks for Whitespace**

    >>> s4 = pd.Series([' ', '\\t\\r\\n ', ''])
    >>> s4.str.isspace()
    0     True
    1     True
    2    False
    dtype: bool

    **Checks for Character Case**

    >>> s5 = pd.Series(['leopard', 'Golden Eagle', 'SNAKE', ''])

    >>> s5.str.islower()
    0     True
    1    False
    2    False
    3    False
    dtype: bool

    >>> s5.str.isupper()
    0    False
    1    False
    2     True
    3    False
    dtype: bool

    The ``s5.str.istitle`` method checks for whether all words are in title
    case (whether only the first letter of each word is capitalized). Words are
    assumed to be as any sequence of non-numeric characters separated by
    whitespace characters.

    >>> s5.str.istitle()
    0    False
    1     True
    2    False
    3    False
    dtype: bool
    """
    _doc_args["isalnum"] = {"type": "alphanumeric", "method": "isalnum"}
    _doc_args["isalpha"] = {"type": "alphabetic", "method": "isalpha"}
    _doc_args["isdigit"] = {"type": "digits", "method": "isdigit"}
    _doc_args["isspace"] = {"type": "whitespace", "method": "isspace"}
    _doc_args["islower"] = {"type": "lowercase", "method": "islower"}
    _doc_args["isupper"] = {"type": "uppercase", "method": "isupper"}
    _doc_args["istitle"] = {"type": "titlecase", "method": "istitle"}
    _doc_args["isnumeric"] = {"type": "numeric", "method": "isnumeric"}
    _doc_args["isdecimal"] = {"type": "decimal", "method": "isdecimal"}
    # force _noarg_wrapper return type with dtype=np.dtype(bool) (GH 29624)

    isalnum = _map_and_wrap(
        "isalnum", docstring=_shared_docs["ismethods"] % _doc_args["isalnum"]
    )
    isalpha = _map_and_wrap(
        "isalpha", docstring=_shared_docs["ismethods"] % _doc_args["isalpha"]
    )
    isdigit = _map_and_wrap(
        "isdigit", docstring=_shared_docs["ismethods"] % _doc_args["isdigit"]
    )
    isspace = _map_and_wrap(
        "isspace", docstring=_shared_docs["ismethods"] % _doc_args["isspace"]
    )
    islower = _map_and_wrap(
        "islower", docstring=_shared_docs["ismethods"] % _doc_args["islower"]
    )
    isupper = _map_and_wrap(
        "isupper", docstring=_shared_docs["ismethods"] % _doc_args["isupper"]
    )
    istitle = _map_and_wrap(
        "istitle", docstring=_shared_docs["ismethods"] % _doc_args["istitle"]
    )
    isnumeric = _map_and_wrap(
        "isnumeric", docstring=_shared_docs["ismethods"] % _doc_args["isnumeric"]
    )
    isdecimal = _map_and_wrap(
        "isdecimal", docstring=_shared_docs["ismethods"] % _doc_args["isdecimal"]
    )


def cat_safe(list_of_columns: list[npt.NDArray[np.object_]], sep: str):
    """
    Auxiliary function for :meth:`str.cat`.

    Same signature as cat_core, but handles TypeErrors in concatenation, which
    happen if the arrays in list_of columns have the wrong dtypes or content.

    Parameters
    ----------
    list_of_columns : list of numpy arrays
        List of arrays to be concatenated with sep;
        these arrays may not contain NaNs!
    sep : string
        The separator string for concatenating the columns.

    Returns
    -------
    nd.array
        The concatenation of list_of_columns with sep.
    """
    try:
        result = cat_core(list_of_columns, sep)
    except TypeError:
        # if there are any non-string values (wrong dtype or hidden behind
        # object dtype), np.sum will fail; catch and return with better message
        for column in list_of_columns:
            dtype = lib.infer_dtype(column, skipna=True)
            if dtype not in ["string", "empty"]:
                raise TypeError(
                    "Concatenation requires list-likes containing only "
                    "strings (or missing values). Offending values found in "
                    f"column {dtype}"
                ) from None
    return result


def cat_core(list_of_columns: list, sep: str):
    """
    Auxiliary function for :meth:`str.cat`

    Parameters
    ----------
    list_of_columns : list of numpy arrays
        List of arrays to be concatenated with sep;
        these arrays may not contain NaNs!
    sep : string
        The separator string for concatenating the columns.

    Returns
    -------
    nd.array
        The concatenation of list_of_columns with sep.
    """
    if sep == "":
        # no need to interleave sep if it is empty
        arr_of_cols = np.asarray(list_of_columns, dtype=object)
        return np.sum(arr_of_cols, axis=0)
    list_with_sep = [sep] * (2 * len(list_of_columns) - 1)
    list_with_sep[::2] = list_of_columns
    arr_with_sep = np.asarray(list_with_sep, dtype=object)
    return np.sum(arr_with_sep, axis=0)


def _result_dtype(arr):
    # workaround #27953
    # ideally we just pass `dtype=arr.dtype` unconditionally, but this fails
    # when the list of values is empty.
    from pandas.core.arrays.string_ import StringDtype

    if isinstance(arr.dtype, (ArrowDtype, StringDtype)):
        return arr.dtype
    return object


def _get_single_group_name(regex: re.Pattern) -> Hashable:
    if regex.groupindex:
        return next(iter(regex.groupindex))
    else:
        return None


def _get_group_names(regex: re.Pattern) -> list[Hashable]:
    """
    Get named groups from compiled regex.

    Unnamed groups are numbered.

    Parameters
    ----------
    regex : compiled regex

    Returns
    -------
    list of column labels
    """
    names = {v: k for k, v in regex.groupindex.items()}
    return [names.get(1 + i, i) for i in range(regex.groups)]


def str_extractall(arr, pat, flags: int = 0) -> DataFrame:
    regex = re.compile(pat, flags=flags)
    # the regex must contain capture groups.
    if regex.groups == 0:
        raise ValueError("pattern contains no capture groups")

    if isinstance(arr, ABCIndex):
        arr = arr.to_series().reset_index(drop=True).astype(arr.dtype)

    columns = _get_group_names(regex)
    match_list = []
    index_list = []
    is_mi = arr.index.nlevels > 1

    for subject_key, subject in arr.items():
        if isinstance(subject, str):
            if not is_mi:
                subject_key = (subject_key,)

            for match_i, match_tuple in enumerate(regex.findall(subject)):
                if isinstance(match_tuple, str):
                    match_tuple = (match_tuple,)
                na_tuple = [np.nan if group == "" else group for group in match_tuple]
                match_list.append(na_tuple)
                result_key = tuple(subject_key + (match_i,))
                index_list.append(result_key)

    from pandas import MultiIndex

    index = MultiIndex.from_tuples(index_list, names=arr.index.names + ["match"])
    dtype = _result_dtype(arr)

    result = arr._constructor_expanddim(
        match_list, index=index, columns=columns, dtype=dtype
    )
    return result
```
