## Supplementary software v0.2.1 for "Virtual control arms for paediatric myopia trials: external validation of axial-elongation models": base.py

```
from __future__ import annotations

import abc
from typing import (
    TYPE_CHECKING,
    Callable,
    Literal,
)

from pandas._libs import lib

if TYPE_CHECKING:
    from collections.abc import Sequence
    import re

    from pandas._typing import Scalar

    from pandas import Series


class BaseStringArrayMethods(abc.ABC):
    """
    Base class for extension arrays implementing string methods.

    This is where our ExtensionArrays can override the implementation of
    Series.str.<method>. We don't expect this to work with
    3rd-party extension arrays.

    * User calls Series.str.<method>
    * pandas extracts the extension array from the Series
    * pandas calls ``extension_array._str_<method>(*args, **kwargs)``
    * pandas wraps the result, to return to the user.

    See :ref:`Series.str` for the docstring of each method.
    """

    def _str_getitem(self, key):
        if isinstance(key, slice):
            return self._str_slice(start=key.start, stop=key.stop, step=key.step)
        else:
            return self._str_get(key)

    @abc.abstractmethod
    def _str_count(self, pat, flags: int = 0):
        pass

    @abc.abstractmethod
    def _str_pad(
        self,
        width: int,
        side: Literal["left", "right", "both"] = "left",
        fillchar: str = " ",
    ):
        pass

    @abc.abstractmethod
    def _str_contains(
        self, pat, case: bool = True, flags: int = 0, na=None, regex: bool = True
    ):
        pass

    @abc.abstractmethod
    def _str_startswith(self, pat, na=None):
        pass

    @abc.abstractmethod
    def _str_endswith(self, pat, na=None):
        pass

    @abc.abstractmethod
    def _str_replace(
        self,
        pat: str | re.Pattern,
        repl: str | Callable,
        n: int = -1,
        case: bool = True,
        flags: int = 0,
        regex: bool = True,
    ):
        pass

    @abc.abstractmethod
    def _str_repeat(self, repeats: int | Sequence[int]):
        pass

    @abc.abstractmethod
    def _str_match(
        self,
        pat: str,
        case: bool = True,
        flags: int = 0,
        na: Scalar | lib.NoDefault = lib.no_default,
    ):
        pass

    @abc.abstractmethod
    def _str_fullmatch(
        self,
        pat: str | re.Pattern,
        case: bool = True,
        flags: int = 0,
        na: Scalar | lib.NoDefault = lib.no_default,
    ):
        pass

    @abc.abstractmethod
    def _str_encode(self, encoding, errors: str = "strict"):
        pass

    @abc.abstractmethod
    def _str_find(self, sub, start: int = 0, end=None):
        pass

    @abc.abstractmethod
    def _str_rfind(self, sub, start: int = 0, end=None):
        pass

    @abc.abstractmethod
    def _str_findall(self, pat, flags: int = 0):
        pass

    @abc.abstractmethod
    def _str_get(self, i):
        pass

    @abc.abstractmethod
    def _str_index(self, sub, start: int = 0, end=None):
        pass

    @abc.abstractmethod
    def _str_rindex(self, sub, start: int = 0, end=None):
        pass

    @abc.abstractmethod
    def _str_join(self, sep: str):
        pass

    @abc.abstractmethod
    def _str_partition(self, sep: str, expand):
        pass

    @abc.abstractmethod
    def _str_rpartition(self, sep: str, expand):
        pass

    @abc.abstractmethod
    def _str_len(self):
        pass

    @abc.abstractmethod
    def _str_slice(self, start=None, stop=None, step=None):
        pass

    @abc.abstractmethod
    def _str_slice_replace(self, start=None, stop=None, repl=None):
        pass

    @abc.abstractmethod
    def _str_translate(self, table):
        pass

    @abc.abstractmethod
    def _str_wrap(self, width: int, **kwargs):
        pass

    @abc.abstractmethod
    def _str_get_dummies(self, sep: str = "|"):
        pass

    @abc.abstractmethod
    def _str_isalnum(self):
        pass

    @abc.abstractmethod
    def _str_isalpha(self):
        pass

    @abc.abstractmethod
    def _str_isdecimal(self):
        pass

    @abc.abstractmethod
    def _str_isdigit(self):
        pass

    @abc.abstractmethod
    def _str_islower(self):
        pass

    @abc.abstractmethod
    def _str_isnumeric(self):
        pass

    @abc.abstractmethod
    def _str_isspace(self):
        pass

    @abc.abstractmethod
    def _str_istitle(self):
        pass

    @abc.abstractmethod
    def _str_isupper(self):
        pass

    @abc.abstractmethod
    def _str_capitalize(self):
        pass

    @abc.abstractmethod
    def _str_casefold(self):
        pass

    @abc.abstractmethod
    def _str_title(self):
        pass

    @abc.abstractmethod
    def _str_swapcase(self):
        pass

    @abc.abstractmethod
    def _str_lower(self):
        pass

    @abc.abstractmethod
    def _str_upper(self):
        pass

    @abc.abstractmethod
    def _str_normalize(self, form):
        pass

    @abc.abstractmethod
    def _str_strip(self, to_strip=None):
        pass

    @abc.abstractmethod
    def _str_lstrip(self, to_strip=None):
        pass

    @abc.abstractmethod
    def _str_rstrip(self, to_strip=None):
        pass

    @abc.abstractmethod
    def _str_removeprefix(self, prefix: str) -> Series:
        pass

    @abc.abstractmethod
    def _str_removesuffix(self, suffix: str) -> Series:
        pass

    @abc.abstractmethod
    def _str_split(
        self, pat=None, n=-1, expand: bool = False, regex: bool | None = None
    ):
        pass

    @abc.abstractmethod
    def _str_rsplit(self, pat=None, n=-1):
        pass

    @abc.abstractmethod
    def _str_extract(self, pat: str, flags: int = 0, expand: bool = True):
        pass
```
