## Supplementary software v0.2.1 for "Virtual control arms for paediatric myopia trials: external validation of axial-elongation models": object_array.py

```
from __future__ import annotations

import functools
import re
import textwrap
from typing import (
    TYPE_CHECKING,
    Callable,
    Literal,
    cast,
)
import unicodedata
import warnings

import numpy as np

from pandas._libs import lib
import pandas._libs.missing as libmissing
import pandas._libs.ops as libops
from pandas.util._exceptions import find_stack_level

from pandas.core.dtypes.missing import isna

from pandas.core.strings.base import BaseStringArrayMethods

if TYPE_CHECKING:
    from collections.abc import Sequence

    from pandas._typing import (
        NpDtype,
        Scalar,
    )

    from pandas import Series


class ObjectStringArrayMixin(BaseStringArrayMethods):
    """
    String Methods operating on object-dtype ndarrays.
    """

    def __len__(self) -> int:
        # For typing, _str_map relies on the object being sized.
        raise NotImplementedError

    def _str_map(
        self,
        f,
        na_value=lib.no_default,
        dtype: NpDtype | None = None,
        convert: bool = True,
    ):
        """
        Map a callable over valid elements of the array.

        Parameters
        ----------
        f : Callable
            A function to call on each non-NA element.
        na_value : Scalar, optional
            The value to set for NA values. Might also be used for the
            fill value if the callable `f` raises an exception.
            This defaults to ``self.dtype.na_value`` which is ``np.nan``
            for object-dtype and Categorical and ``pd.NA`` for StringArray.
        dtype : Dtype, optional
            The dtype of the result array.
        convert : bool, default True
            Whether to call `maybe_convert_objects` on the resulting ndarray
        """
        if dtype is None:
            dtype = np.dtype("object")
        if na_value is lib.no_default:
            na_value = self.dtype.na_value  # type: ignore[attr-defined]

        if not len(self):
            return np.array([], dtype=dtype)

        arr = np.asarray(self, dtype=object)
        mask = isna(arr)
        map_convert = convert and not np.all(mask)
        try:
            result = lib.map_infer_mask(arr, f, mask.view(np.uint8), map_convert)
        except (TypeError, AttributeError) as err:
            # Reraise the exception if callable `f` got wrong number of args.
            # The user may want to be warned by this, instead of getting NaN
            p_err = (
                r"((takes)|(missing)) (?(2)from \d+ to )?\d+ "
                r"(?(3)required )positional arguments?"
            )

            if len(err.args) >= 1 and re.search(p_err, err.args[0]):
                # FIXME: this should be totally avoidable
                raise err

            def g(x):
                # This type of fallback behavior can be removed once
                # we remove object-dtype .str accessor.
                try:
                    return f(x)
                except (TypeError, AttributeError):
                    return na_value

            return self._str_map(g, na_value=na_value, dtype=dtype)
        if not isinstance(result, np.ndarray):
            return result
        if na_value is not np.nan:
            np.putmask(result, mask, na_value)
            if convert and result.dtype == object:
                result = lib.maybe_convert_objects(result)
        return result

    def _str_count(self, pat, flags: int = 0):
        regex = re.compile(pat, flags=flags)
        f = lambda x: len(regex.findall(x))
        return self._str_map(f, dtype="int64")

    def _str_pad(
        self,
        width: int,
        side: Literal["left", "right", "both"] = "left",
        fillchar: str = " ",
    ):
        if side == "left":
            f = lambda x: x.rjust(width, fillchar)
        elif side == "right":
            f = lambda x: x.ljust(width, fillchar)
        elif side == "both":
            f = lambda x: x.center(width, fillchar)
        else:  # pragma: no cover
            raise ValueError("Invalid side")
        return self._str_map(f)

    def _str_contains(
        self,
        pat,
        case: bool = True,
        flags: int = 0,
        na=lib.no_default,
        regex: bool = True,
    ):
        if regex:
            if not case:
                flags |= re.IGNORECASE

            pat = re.compile(pat, flags=flags)

            f = lambda x: pat.search(x) is not None
        else:
            if case:
                f = lambda x: pat in x
            else:
                upper_pat = pat.upper()
                f = lambda x: upper_pat in x.upper()
        if na is not lib.no_default and not isna(na) and not isinstance(na, bool):
            # GH#59561
            warnings.warn(
                "Allowing a non-bool 'na' in obj.str.contains is deprecated "
                "and will raise in a future version.",
                FutureWarning,
                stacklevel=find_stack_level(),
            )
        return self._str_map(f, na, dtype=np.dtype("bool"))

    def _str_startswith(self, pat, na=lib.no_default):
        f = lambda x: x.startswith(pat)
        if na is not lib.no_default and not isna(na) and not isinstance(na, bool):
            # GH#59561
            warnings.warn(
                "Allowing a non-bool 'na' in obj.str.startswith is deprecated "
                "and will raise in a future version.",
                FutureWarning,
                stacklevel=find_stack_level(),
            )
        return self._str_map(f, na_value=na, dtype=np.dtype(bool))

    def _str_endswith(self, pat, na=lib.no_default):
        f = lambda x: x.endswith(pat)
        if na is not lib.no_default and not isna(na) and not isinstance(na, bool):
            # GH#59561
            warnings.warn(
                "Allowing a non-bool 'na' in obj.str.endswith is deprecated "
                "and will raise in a future version.",
                FutureWarning,
                stacklevel=find_stack_level(),
            )
        return self._str_map(f, na_value=na, dtype=np.dtype(bool))

    def _str_replace(
        self,
        pat: str | re.Pattern,
        repl: str | Callable,
        n: int = -1,
        case: bool = True,
        flags: int = 0,
        regex: bool = True,
    ):
        if case is False:
            # add case flag, if provided
            flags |= re.IGNORECASE

        if regex or flags or callable(repl):
            if not isinstance(pat, re.Pattern):
                if regex is False:
                    pat = re.escape(pat)
                pat = re.compile(pat, flags=flags)

            n = n if n >= 0 else 0
            f = lambda x: pat.sub(repl=repl, string=x, count=n)
        else:
            f = lambda x: x.replace(pat, repl, n)

        return self._str_map(f, dtype=str)

    def _str_repeat(self, repeats: int | Sequence[int]):
        if lib.is_integer(repeats):
            rint = cast(int, repeats)

            def scalar_rep(x):
                try:
                    return bytes.__mul__(x, rint)
                except TypeError:
                    return str.__mul__(x, rint)

            return self._str_map(scalar_rep, dtype=str)
        else:
            from pandas.core.arrays.string_ import BaseStringArray

            def rep(x, r):
                if x is libmissing.NA:
                    return x
                try:
                    return bytes.__mul__(x, r)
                except TypeError:
                    return str.__mul__(x, r)

            result = libops.vec_binop(
                np.asarray(self),
                np.asarray(repeats, dtype=object),
                rep,
            )
            if isinstance(self, BaseStringArray):
                # Not going through map, so we have to do this here.
                result = type(self)._from_sequence(result, dtype=self.dtype)
            return result

    def _str_match(
        self,
        pat: str,
        case: bool = True,
        flags: int = 0,
        na: Scalar | lib.NoDefault = lib.no_default,
    ):
        if not case:
            flags |= re.IGNORECASE

        regex = re.compile(pat, flags=flags)

        f = lambda x: regex.match(x) is not None
        return self._str_map(f, na_value=na, dtype=np.dtype(bool))

    def _str_fullmatch(
        self,
        pat: str | re.Pattern,
        case: bool = True,
        flags: int = 0,
        na: Scalar | lib.NoDefault = lib.no_default,
    ):
        if not case:
            flags |= re.IGNORECASE

        regex = re.compile(pat, flags=flags)

        f = lambda x: regex.fullmatch(x) is not None
        return self._str_map(f, na_value=na, dtype=np.dtype(bool))

    def _str_encode(self, encoding, errors: str = "strict"):
        f = lambda x: x.encode(encoding, errors=errors)
        return self._str_map(f, dtype=object)

    def _str_find(self, sub, start: int = 0, end=None):
        return self._str_find_(sub, start, end, side="left")

    def _str_rfind(self, sub, start: int = 0, end=None):
        return self._str_find_(sub, start, end, side="right")

    def _str_find_(self, sub, start, end, side):
        if side == "left":
            method = "find"
        elif side == "right":
            method = "rfind"
        else:  # pragma: no cover
            raise ValueError("Invalid side")

        if end is None:
            f = lambda x: getattr(x, method)(sub, start)
        else:
            f = lambda x: getattr(x, method)(sub, start, end)
        return self._str_map(f, dtype="int64")

    def _str_findall(self, pat, flags: int = 0):
        regex = re.compile(pat, flags=flags)
        return self._str_map(regex.findall, dtype="object")

    def _str_get(self, i):
        def f(x):
            if isinstance(x, dict):
                return x.get(i)
            elif len(x) > i >= -len(x):
                return x[i]
            return self.dtype.na_value  # type: ignore[attr-defined]

        return self._str_map(f)

    def _str_index(self, sub, start: int = 0, end=None):
        if end:
            f = lambda x: x.index(sub, start, end)
        else:
            f = lambda x: x.index(sub, start, end)
        return self._str_map(f, dtype="int64")

    def _str_rindex(self, sub, start: int = 0, end=None):
        if end:
            f = lambda x: x.rindex(sub, start, end)
        else:
            f = lambda x: x.rindex(sub, start, end)
        return self._str_map(f, dtype="int64")

    def _str_join(self, sep: str):
        return self._str_map(sep.join)

    def _str_partition(self, sep: str, expand):
        result = self._str_map(lambda x: x.partition(sep), dtype="object")
        return result

    def _str_rpartition(self, sep: str, expand):
        return self._str_map(lambda x: x.rpartition(sep), dtype="object")

    def _str_len(self):
        return self._str_map(len, dtype="int64")

    def _str_slice(self, start=None, stop=None, step=None):
        obj = slice(start, stop, step)
        return self._str_map(lambda x: x[obj])

    def _str_slice_replace(self, start=None, stop=None, repl=None):
        if repl is None:
            repl = ""

        def f(x):
            if x[start:stop] == "":
                local_stop = start
            else:
                local_stop = stop
            y = ""
            if start is not None:
                y += x[:start]
            y += repl
            if stop is not None:
                y += x[local_stop:]
            return y

        return self._str_map(f)

    def _str_split(
        self,
        pat: str | re.Pattern | None = None,
        n=-1,
        expand: bool = False,
        regex: bool | None = None,
    ):
        if pat is None:
            if n is None or n == 0:
                n = -1
            f = lambda x: x.split(pat, n)
        else:
            new_pat: str | re.Pattern
            if regex is True or isinstance(pat, re.Pattern):
                new_pat = re.compile(pat)
            elif regex is False:
                new_pat = pat
            # regex is None so link to old behavior #43563
            else:
                if len(pat) == 1:
                    new_pat = pat
                else:
                    new_pat = re.compile(pat)

            if isinstance(new_pat, re.Pattern):
                if n is None or n == -1:
                    n = 0
                f = lambda x: new_pat.split(x, maxsplit=n)
            else:
                if n is None or n == 0:
                    n = -1
                f = lambda x: x.split(pat, n)
        return self._str_map(f, dtype=object)

    def _str_rsplit(self, pat=None, n=-1):
        if n is None or n == 0:
            n = -1
        f = lambda x: x.rsplit(pat, n)
        return self._str_map(f, dtype="object")

    def _str_translate(self, table):
        return self._str_map(lambda x: x.translate(table))

    def _str_wrap(self, width: int, **kwargs):
        kwargs["width"] = width
        tw = textwrap.TextWrapper(**kwargs)
        return self._str_map(lambda s: "\n".join(tw.wrap(s)))

    def _str_get_dummies(self, sep: str = "|"):
        from pandas import Series

        arr = Series(self).fillna("")
        try:
            arr = sep + arr + sep
        except (TypeError, NotImplementedError):
            arr = sep + arr.astype(str) + sep

        tags: set[str] = set()
        for ts in Series(arr, copy=False).str.split(sep):
            tags.update(ts)
        tags2 = sorted(tags - {""})

        dummies = np.empty((len(arr), len(tags2)), dtype=np.int64)

        def _isin(test_elements: str, element: str) -> bool:
            return element in test_elements

        for i, t in enumerate(tags2):
            pat = sep + t + sep
            dummies[:, i] = lib.map_infer(
                arr.to_numpy(), functools.partial(_isin, element=pat)
            )
        return dummies, tags2

    def _str_upper(self):
        return self._str_map(lambda x: x.upper())

    def _str_isalnum(self):
        return self._str_map(str.isalnum, dtype="bool")

    def _str_isalpha(self):
        return self._str_map(str.isalpha, dtype="bool")

    def _str_isdecimal(self):
        return self._str_map(str.isdecimal, dtype="bool")

    def _str_isdigit(self):
        return self._str_map(str.isdigit, dtype="bool")

    def _str_islower(self):
        return self._str_map(str.islower, dtype="bool")

    def _str_isnumeric(self):
        return self._str_map(str.isnumeric, dtype="bool")

    def _str_isspace(self):
        return self._str_map(str.isspace, dtype="bool")

    def _str_istitle(self):
        return self._str_map(str.istitle, dtype="bool")

    def _str_isupper(self):
        return self._str_map(str.isupper, dtype="bool")

    def _str_capitalize(self):
        return self._str_map(str.capitalize)

    def _str_casefold(self):
        return self._str_map(str.casefold)

    def _str_title(self):
        return self._str_map(str.title)

    def _str_swapcase(self):
        return self._str_map(str.swapcase)

    def _str_lower(self):
        return self._str_map(str.lower)

    def _str_normalize(self, form):
        f = lambda x: unicodedata.normalize(form, x)
        return self._str_map(f)

    def _str_strip(self, to_strip=None):
        return self._str_map(lambda x: x.strip(to_strip))

    def _str_lstrip(self, to_strip=None):
        return self._str_map(lambda x: x.lstrip(to_strip))

    def _str_rstrip(self, to_strip=None):
        return self._str_map(lambda x: x.rstrip(to_strip))

    def _str_removeprefix(self, prefix: str) -> Series:
        # outstanding question on whether to use native methods for users on Python 3.9+
        # https://github.com/pandas-dev/pandas/pull/39226#issuecomment-836719770,
        # in which case we could do return self._str_map(str.removeprefix)

        def removeprefix(text: str) -> str:
            if text.startswith(prefix):
                return text[len(prefix) :]
            return text

        return self._str_map(removeprefix)

    def _str_removesuffix(self, suffix: str) -> Series:
        return self._str_map(lambda x: x.removesuffix(suffix))

    def _str_extract(self, pat: str, flags: int = 0, expand: bool = True):
        regex = re.compile(pat, flags=flags)
        na_value = self.dtype.na_value  # type: ignore[attr-defined]

        if not expand:

            def g(x):
                m = regex.search(x)
                return m.groups()[0] if m else na_value

            return self._str_map(g, convert=False)

        empty_row = [na_value] * regex.groups

        def f(x):
            if not isinstance(x, str):
                return empty_row
            m = regex.search(x)
            if m:
                return [na_value if item is None else item for item in m.groups()]
            else:
                return empty_row

        return [f(val) for val in np.asarray(self)]
```
