## Supplementary software v0.2.1 for "Virtual control arms for paediatric myopia trials: external validation of axial-elongation models": datetimes.py

```
from __future__ import annotations

from collections import abc
from datetime import date
from functools import partial
from itertools import islice
from typing import (
    TYPE_CHECKING,
    Callable,
    TypedDict,
    Union,
    cast,
    overload,
)
import warnings

import numpy as np

from pandas._config import using_string_dtype

from pandas._libs import (
    lib,
    tslib,
)
from pandas._libs.tslibs import (
    OutOfBoundsDatetime,
    Timedelta,
    Timestamp,
    astype_overflowsafe,
    is_supported_dtype,
    timezones as libtimezones,
)
from pandas._libs.tslibs.conversion import cast_from_unit_vectorized
from pandas._libs.tslibs.parsing import (
    DateParseError,
    guess_datetime_format,
)
from pandas._libs.tslibs.strptime import array_strptime
from pandas._typing import (
    AnyArrayLike,
    ArrayLike,
    DateTimeErrorChoices,
)
from pandas.util._exceptions import find_stack_level

from pandas.core.dtypes.common import (
    ensure_object,
    is_float,
    is_integer,
    is_integer_dtype,
    is_list_like,
    is_numeric_dtype,
)
from pandas.core.dtypes.dtypes import (
    ArrowDtype,
    DatetimeTZDtype,
)
from pandas.core.dtypes.generic import (
    ABCDataFrame,
    ABCSeries,
)

from pandas.arrays import (
    DatetimeArray,
    IntegerArray,
    NumpyExtensionArray,
)
from pandas.core.algorithms import unique
from pandas.core.arrays import ArrowExtensionArray
from pandas.core.arrays.base import ExtensionArray
from pandas.core.arrays.datetimes import (
    maybe_convert_dtype,
    objects_to_datetime64,
    tz_to_dtype,
)
from pandas.core.construction import extract_array
from pandas.core.indexes.base import Index
from pandas.core.indexes.datetimes import DatetimeIndex

if TYPE_CHECKING:
    from collections.abc import Hashable

    from pandas._libs.tslibs.nattype import NaTType
    from pandas._libs.tslibs.timedeltas import UnitChoices

    from pandas import (
        DataFrame,
        Series,
    )

# ---------------------------------------------------------------------
# types used in annotations

ArrayConvertible = Union[list, tuple, AnyArrayLike]
Scalar = Union[float, str]
DatetimeScalar = Union[Scalar, date, np.datetime64]

DatetimeScalarOrArrayConvertible = Union[DatetimeScalar, ArrayConvertible]

DatetimeDictArg = Union[list[Scalar], tuple[Scalar, ...], AnyArrayLike]


class YearMonthDayDict(TypedDict, total=True):
    year: DatetimeDictArg
    month: DatetimeDictArg
    day: DatetimeDictArg


class FulldatetimeDict(YearMonthDayDict, total=False):
    hour: DatetimeDictArg
    hours: DatetimeDictArg
    minute: DatetimeDictArg
    minutes: DatetimeDictArg
    second: DatetimeDictArg
    seconds: DatetimeDictArg
    ms: DatetimeDictArg
    us: DatetimeDictArg
    ns: DatetimeDictArg


DictConvertible = Union[FulldatetimeDict, "DataFrame"]
start_caching_at = 50


# ---------------------------------------------------------------------


def _guess_datetime_format_for_array(arr, dayfirst: bool | None = False) -> str | None:
    # Try to guess the format based on the first non-NaN element, return None if can't
    if (first_non_null := tslib.first_non_null(arr)) != -1:
        if type(first_non_nan_element := arr[first_non_null]) is str:  # noqa: E721
            # GH#32264 np.str_ object
            guessed_format = guess_datetime_format(
                first_non_nan_element, dayfirst=dayfirst
            )
            if guessed_format is not None:
                return guessed_format
            # If there are multiple non-null elements, warn about
            # how parsing might not be consistent
            if tslib.first_non_null(arr[first_non_null + 1 :]) != -1:
                warnings.warn(
                    "Could not infer format, so each element will be parsed "
                    "individually, falling back to `dateutil`. To ensure parsing is "
                    "consistent and as-expected, please specify a format.",
                    UserWarning,
                    stacklevel=find_stack_level(),
                )
    return None


def should_cache(
    arg: ArrayConvertible, unique_share: float = 0.7, check_count: int | None = None
) -> bool:
    """
    Decides whether to do caching.

    If the percent of unique elements among `check_count` elements less
    than `unique_share * 100` then we can do caching.

    Parameters
    ----------
    arg: listlike, tuple, 1-d array, Series
    unique_share: float, default=0.7, optional
        0 < unique_share < 1
    check_count: int, optional
        0 <= check_count <= len(arg)

    Returns
    -------
    do_caching: bool

    Notes
    -----
    By default for a sequence of less than 50 items in size, we don't do
    caching; for the number of elements less than 5000, we take ten percent of
    all elements to check for a uniqueness share; if the sequence size is more
    than 5000, then we check only the first 500 elements.
    All constants were chosen empirically by.
    """
    do_caching = True

    # default realization
    if check_count is None:
        # in this case, the gain from caching is negligible
        if len(arg) <= start_caching_at:
            return False

        if len(arg) <= 5000:
            check_count = len(arg) // 10
        else:
            check_count = 500
    else:
        assert (
            0 <= check_count <= len(arg)
        ), "check_count must be in next bounds: [0; len(arg)]"
        if check_count == 0:
            return False

    assert 0 < unique_share < 1, "unique_share must be in next bounds: (0; 1)"

    try:
        # We can't cache if the items are not hashable.
        unique_elements = set(islice(arg, check_count))
    except TypeError:
        return False
    if len(unique_elements) > check_count * unique_share:
        do_caching = False
    return do_caching


def _maybe_cache(
    arg: ArrayConvertible,
    format: str | None,
    cache: bool,
    convert_listlike: Callable,
) -> Series:
    """
    Create a cache of unique dates from an array of dates

    Parameters
    ----------
    arg : listlike, tuple, 1-d array, Series
    format : string
        Strftime format to parse time
    cache : bool
        True attempts to create a cache of converted values
    convert_listlike : function
        Conversion function to apply on dates

    Returns
    -------
    cache_array : Series
        Cache of converted, unique dates. Can be empty
    """
    from pandas import Series

    cache_array = Series(dtype=object)

    if cache:
        # Perform a quicker unique check
        if not should_cache(arg):
            return cache_array

        if not isinstance(arg, (np.ndarray, ExtensionArray, Index, ABCSeries)):
            arg = np.array(arg)

        unique_dates = unique(arg)
        if len(unique_dates) < len(arg):
            cache_dates = convert_listlike(unique_dates, format)
            # GH#45319
            try:
                cache_array = Series(cache_dates, index=unique_dates, copy=False)
            except OutOfBoundsDatetime:
                return cache_array
            # GH#39882 and GH#35888 in case of None and NaT we get duplicates
            if not cache_array.index.is_unique:
                cache_array = cache_array[~cache_array.index.duplicated()]
    return cache_array


def _box_as_indexlike(
    dt_array: ArrayLike, utc: bool = False, name: Hashable | None = None
) -> Index:
    """
    Properly boxes the ndarray of datetimes to DatetimeIndex
    if it is possible or to generic Index instead

    Parameters
    ----------
    dt_array: 1-d array
        Array of datetimes to be wrapped in an Index.
    utc : bool
        Whether to convert/localize timestamps to UTC.
    name : string, default None
        Name for a resulting index

    Returns
    -------
    result : datetime of converted dates
        - DatetimeIndex if convertible to sole datetime64 type
        - general Index otherwise
    """

    if lib.is_np_dtype(dt_array.dtype, "M"):
        tz = "utc" if utc else None
        return DatetimeIndex(dt_array, tz=tz, name=name)
    return Index(dt_array, name=name, dtype=dt_array.dtype)


def _convert_and_box_cache(
    arg: DatetimeScalarOrArrayConvertible,
    cache_array: Series,
    name: Hashable | None = None,
) -> Index:
    """
    Convert array of dates with a cache and wrap the result in an Index.

    Parameters
    ----------
    arg : integer, float, string, datetime, list, tuple, 1-d array, Series
    cache_array : Series
        Cache of converted, unique dates
    name : string, default None
        Name for a DatetimeIndex

    Returns
    -------
    result : Index-like of converted dates
    """
    from pandas import Series

    result = Series(arg, dtype=cache_array.index.dtype).map(cache_array)
    return _box_as_indexlike(result._values, utc=False, name=name)


def _convert_listlike_datetimes(
    arg,
    format: str | None,
    name: Hashable | None = None,
    utc: bool = False,
    unit: str | None = None,
    errors: DateTimeErrorChoices = "raise",
    dayfirst: bool | None = None,
    yearfirst: bool | None = None,
    exact: bool = True,
):
    """
    Helper function for to_datetime. Performs the conversions of 1D listlike
    of dates

    Parameters
    ----------
    arg : list, tuple, ndarray, Series, Index
        date to be parsed
    name : object
        None or string for the Index name
    utc : bool
        Whether to convert/localize timestamps to UTC.
    unit : str
        None or string of the frequency of the passed data
    errors : str
        error handing behaviors from to_datetime, 'raise', 'coerce', 'ignore'
    dayfirst : bool
        dayfirst parsing behavior from to_datetime
    yearfirst : bool
        yearfirst parsing behavior from to_datetime
    exact : bool, default True
        exact format matching behavior from to_datetime

    Returns
    -------
    Index-like of parsed dates
    """
    if isinstance(arg, (list, tuple)):
        arg = np.array(arg, dtype="O")
    elif isinstance(arg, NumpyExtensionArray):
        arg = np.array(arg)

    arg_dtype = getattr(arg, "dtype", None)
    # these are shortcutable
    tz = "utc" if utc else None
    if isinstance(arg_dtype, DatetimeTZDtype):
        if not isinstance(arg, (DatetimeArray, DatetimeIndex)):
            return DatetimeIndex(arg, tz=tz, name=name)
        if utc:
            arg = arg.tz_convert(None).tz_localize("utc")
        return arg

    elif isinstance(arg_dtype, ArrowDtype) and arg_dtype.type is Timestamp:
        # TODO: Combine with above if DTI/DTA supports Arrow timestamps
        if utc:
            # pyarrow uses UTC, not lowercase utc
            if isinstance(arg, Index):
                arg_array = cast(ArrowExtensionArray, arg.array)
                if arg_dtype.pyarrow_dtype.tz is not None:
                    arg_array = arg_array._dt_tz_convert("UTC")
                else:
                    arg_array = arg_array._dt_tz_localize("UTC")
                arg = Index(arg_array)
            else:
                # ArrowExtensionArray
                if arg_dtype.pyarrow_dtype.tz is not None:
                    arg = arg._dt_tz_convert("UTC")
                else:
                    arg = arg._dt_tz_localize("UTC")
        return arg

    elif lib.is_np_dtype(arg_dtype, "M"):
        if not is_supported_dtype(arg_dtype):
            # We go to closest supported reso, i.e. "s"
            arg = astype_overflowsafe(
                # TODO: looks like we incorrectly raise with errors=="ignore"
                np.asarray(arg),
                np.dtype("M8[s]"),
                is_coerce=errors == "coerce",
            )

        if not isinstance(arg, (DatetimeArray, DatetimeIndex)):
            return DatetimeIndex(arg, tz=tz, name=name)
        elif utc:
            # DatetimeArray, DatetimeIndex
            return arg.tz_localize("utc")

        return arg

    elif unit is not None:
        if format is not None:
            raise ValueError("cannot specify both format and unit")
        return _to_datetime_with_unit(arg, unit, name, utc, errors)
    elif getattr(arg, "ndim", 1) > 1:
        raise TypeError(
            "arg must be a string, datetime, list, tuple, 1-d array, or Series"
        )

    # warn if passing timedelta64, raise for PeriodDtype
    # NB: this must come after unit transformation
    try:
        arg, _ = maybe_convert_dtype(arg, copy=False, tz=libtimezones.maybe_get_tz(tz))
    except TypeError:
        if errors == "coerce":
            npvalues = np.array(["NaT"], dtype="datetime64[ns]").repeat(len(arg))
            return DatetimeIndex(npvalues, name=name)
        elif errors == "ignore":
            idx = Index(arg, name=name)
            return idx
        raise

    arg = ensure_object(arg)

    if format is None:
        format = _guess_datetime_format_for_array(arg, dayfirst=dayfirst)

    # `format` could be inferred, or user didn't ask for mixed-format parsing.
    if format is not None and format != "mixed":
        return _array_strptime_with_fallback(arg, name, utc, format, exact, errors)

    result, tz_parsed = objects_to_datetime64(
        arg,
        dayfirst=dayfirst,
        yearfirst=yearfirst,
        utc=utc,
        errors=errors,
        allow_object=True,
    )

    if tz_parsed is not None:
        # We can take a shortcut since the datetime64 numpy array
        # is in UTC
        out_unit = np.datetime_data(result.dtype)[0]
        dtype = cast(DatetimeTZDtype, tz_to_dtype(tz_parsed, out_unit))
        dt64_values = result.view(f"M8[{dtype.unit}]")
        dta = DatetimeArray._simple_new(dt64_values, dtype=dtype)
        return DatetimeIndex._simple_new(dta, name=name)

    return _box_as_indexlike(result, utc=utc, name=name)


def _array_strptime_with_fallback(
    arg,
    name,
    utc: bool,
    fmt: str,
    exact: bool,
    errors: str,
) -> Index:
    """
    Call array_strptime, with fallback behavior depending on 'errors'.
    """
    result, tz_out = array_strptime(arg, fmt, exact=exact, errors=errors, utc=utc)
    if tz_out is not None:
        unit = np.datetime_data(result.dtype)[0]
        dtype = DatetimeTZDtype(tz=tz_out, unit=unit)
        dta = DatetimeArray._simple_new(result, dtype=dtype)
        if utc:
            dta = dta.tz_convert("UTC")
        return Index(dta, name=name)
    elif result.dtype != object and utc:
        unit = np.datetime_data(result.dtype)[0]
        res = Index(result, dtype=f"M8[{unit}, UTC]", name=name)
        return res
    elif using_string_dtype() and result.dtype == object:
        if lib.is_string_array(result):
            return Index(result, dtype="str", name=name)
    return Index(result, dtype=result.dtype, name=name)


def _to_datetime_with_unit(arg, unit, name, utc: bool, errors: str) -> Index:
    """
    to_datetime specalized to the case where a 'unit' is passed.
    """
    arg = extract_array(arg, extract_numpy=True)

    # GH#30050 pass an ndarray to tslib.array_with_unit_to_datetime
    # because it expects an ndarray argument
    if isinstance(arg, IntegerArray):
        arr = arg.astype(f"datetime64[{unit}]")
        tz_parsed = None
    else:
        arg = np.asarray(arg)

        if arg.dtype.kind in "iu":
            # Note we can't do "f" here because that could induce unwanted
            #  rounding GH#14156, GH#20445
            arr = arg.astype(f"datetime64[{unit}]", copy=False)
            try:
                arr = astype_overflowsafe(arr, np.dtype("M8[ns]"), copy=False)
            except OutOfBoundsDatetime:
                if errors == "raise":
                    raise
                arg = arg.astype(object)
                return _to_datetime_with_unit(arg, unit, name, utc, errors)
            tz_parsed = None

        elif arg.dtype.kind == "f":
            with np.errstate(over="raise"):
                try:
                    arr = cast_from_unit_vectorized(arg, unit=unit)
                except OutOfBoundsDatetime:
                    if errors != "raise":
                        return _to_datetime_with_unit(
                            arg.astype(object), unit, name, utc, errors
                        )
                    raise OutOfBoundsDatetime(
                        f"cannot convert input with unit '{unit}'"
                    )

            arr = arr.view("M8[ns]")
            tz_parsed = None
        else:
            arg = arg.astype(object, copy=False)
            arr, tz_parsed = tslib.array_with_unit_to_datetime(arg, unit, errors=errors)

    if errors == "ignore":
        # Index constructor _may_ infer to DatetimeIndex
        result = Index._with_infer(arr, name=name)
    else:
        result = DatetimeIndex(arr, name=name)

    if not isinstance(result, DatetimeIndex):
        return result

    # GH#23758: We may still need to localize the result with tz
    # GH#25546: Apply tz_parsed first (from arg), then tz (from caller)
    # result will be naive but in UTC
    result = result.tz_localize("UTC").tz_convert(tz_parsed)

    if utc:
        if result.tz is None:
            result = result.tz_localize("utc")
        else:
            result = result.tz_convert("utc")
    return result


def _adjust_to_origin(arg, origin, unit):
    """
    Helper function for to_datetime.
    Adjust input argument to the specified origin

    Parameters
    ----------
    arg : list, tuple, ndarray, Series, Index
        date to be adjusted
    origin : 'julian' or Timestamp
        origin offset for the arg
    unit : str
        passed unit from to_datetime, must be 'D'

    Returns
    -------
    ndarray or scalar of adjusted date(s)
    """
    if origin == "julian":
        original = arg
        j0 = Timestamp(0).to_julian_date()
        if unit != "D":
            raise ValueError("unit must be 'D' for origin='julian'")
        try:
            arg = arg - j0
        except TypeError as err:
            raise ValueError(
                "incompatible 'arg' type for given 'origin'='julian'"
            ) from err

        # preemptively check this for a nice range
        j_max = Timestamp.max.to_julian_date() - j0
        j_min = Timestamp.min.to_julian_date() - j0
        if np.any(arg > j_max) or np.any(arg < j_min):
            raise OutOfBoundsDatetime(
                f"{original} is Out of Bounds for origin='julian'"
            )
    else:
        # arg must be numeric
        if not (
            (is_integer(arg) or is_float(arg)) or is_numeric_dtype(np.asarray(arg))
        ):
            raise ValueError(
                f"'{arg}' is not compatible with origin='{origin}'; "
                "it must be numeric with a unit specified"
            )

        # we are going to offset back to unix / epoch time
        try:
            offset = Timestamp(origin, unit=unit)
        except OutOfBoundsDatetime as err:
            raise OutOfBoundsDatetime(f"origin {origin} is Out of Bounds") from err
        except ValueError as err:
            raise ValueError(
                f"origin {origin} cannot be converted to a Timestamp"
            ) from err

        if offset.tz is not None:
            raise ValueError(f"origin offset {offset} must be tz-naive")
        td_offset = offset - Timestamp(0)

        # convert the offset to the unit of the arg
        # this should be lossless in terms of precision
        ioffset = td_offset // Timedelta(1, unit=unit)

        # scalars & ndarray-like can handle the addition
        if is_list_like(arg) and not isinstance(arg, (ABCSeries, Index, np.ndarray)):
            arg = np.asarray(arg)
        arg = arg + ioffset
    return arg


@overload
def to_datetime(
    arg: DatetimeScalar,
    errors: DateTimeErrorChoices = ...,
    dayfirst: bool = ...,
    yearfirst: bool = ...,
    utc: bool = ...,
    format: str | None = ...,
    exact: bool = ...,
    unit: str | None = ...,
    infer_datetime_format: bool = ...,
    origin=...,
    cache: bool = ...,
) -> Timestamp:
    ...


@overload
def to_datetime(
    arg: Series | DictConvertible,
    errors: DateTimeErrorChoices = ...,
    dayfirst: bool = ...,
    yearfirst: bool = ...,
    utc: bool = ...,
    format: str | None = ...,
    exact: bool = ...,
    unit: str | None = ...,
    infer_datetime_format: bool = ...,
    origin=...,
    cache: bool = ...,
) -> Series:
    ...


@overload
def to_datetime(
    arg: list | tuple | Index | ArrayLike,
    errors: DateTimeErrorChoices = ...,
    dayfirst: bool = ...,
    yearfirst: bool = ...,
    utc: bool = ...,
    format: str | None = ...,
    exact: bool = ...,
    unit: str | None = ...,
    infer_datetime_format: bool = ...,
    origin=...,
    cache: bool = ...,
) -> DatetimeIndex:
    ...


def to_datetime(
    arg: DatetimeScalarOrArrayConvertible | DictConvertible,
    errors: DateTimeErrorChoices = "raise",
    dayfirst: bool = False,
    yearfirst: bool = False,
    utc: bool = False,
    format: str | None = None,
    exact: bool | lib.NoDefault = lib.no_default,
    unit: str | None = None,
    infer_datetime_format: lib.NoDefault | bool = lib.no_default,
    origin: str = "unix",
    cache: bool = True,
) -> DatetimeIndex | Series | DatetimeScalar | NaTType | None:
    """
    Convert argument to datetime.

    This function converts a scalar, array-like, :class:`Series` or
    :class:`DataFrame`/dict-like to a pandas datetime object.

    Parameters
    ----------
    arg : int, float, str, datetime, list, tuple, 1-d array, Series, DataFrame/dict-like
        The object to convert to a datetime. If a :class:`DataFrame` is provided, the
        method expects minimally the following columns: :const:`"year"`,
        :const:`"month"`, :const:`"day"`. The column "year"
        must be specified in 4-digit format.
    errors : {'ignore', 'raise', 'coerce'}, default 'raise'
        - If :const:`'raise'`, then invalid parsing will raise an exception.
        - If :const:`'coerce'`, then invalid parsing will be set as :const:`NaT`.
        - If :const:`'ignore'`, then invalid parsing will return the input.
    dayfirst : bool, default False
        Specify a date parse order if `arg` is str or is list-like.
        If :const:`True`, parses dates with the day first, e.g. :const:`"10/11/12"`
        is parsed as :const:`2012-11-10`.

        .. warning::

            ``dayfirst=True`` is not strict, but will prefer to parse
            with day first.

    yearfirst : bool, default False
        Specify a date parse order if `arg` is str or is list-like.

        - If :const:`True` parses dates with the year first, e.g.
          :const:`"10/11/12"` is parsed as :const:`2010-11-12`.
        - If both `dayfirst` and `yearfirst` are :const:`True`, `yearfirst` is
          preceded (same as :mod:`dateutil`).

        .. warning::

            ``yearfirst=True`` is not strict, but will prefer to parse
            with year first.

    utc : bool, default False
        Control timezone-related parsing, localization and conversion.

        - If :const:`True`, the function *always* returns a timezone-aware
          UTC-localized :class:`Timestamp`, :class:`Series` or
          :class:`DatetimeIndex`. To do this, timezone-naive inputs are
          *localized* as UTC, while timezone-aware inputs are *converted* to UTC.

        - If :const:`False` (default), inputs will not be coerced to UTC.
          Timezone-naive inputs will remain naive, while timezone-aware ones
          will keep their time offsets. Limitations exist for mixed
          offsets (typically, daylight savings), see :ref:`Examples
          <to_datetime_tz_examples>` section for details.

        .. warning::

            In a future version of pandas, parsing datetimes with mixed time
            zones will raise an error unless `utc=True`.
            Please specify `utc=True` to opt in to the new behaviour
            and silence this warning. To create a `Series` with mixed offsets and
            `object` dtype, please use `apply` and `datetime.datetime.strptime`.

        See also: pandas general documentation about `timezone conversion and
        localization
        <https://pandas.pydata.org/pandas-docs/stable/user_guide/timeseries.html
        #time-zone-handling>`_.

    format : str, default None
        The strftime to parse time, e.g. :const:`"%d/%m/%Y"`. See
        `strftime documentation
        <https://docs.python.org/3/library/datetime.html
        #strftime-and-strptime-behavior>`_ for more information on choices, though
        note that :const:`"%f"` will parse all the way up to nanoseconds.
        You can also pass:

        - "ISO8601", to parse any `ISO8601 <https://en.wikipedia.org/wiki/ISO_8601>`_
          time string (not necessarily in exactly the same format);
        - "mixed", to infer the format for each element individually. This is risky,
          and you should probably use it along with `dayfirst`.

        .. note::

            If a :class:`DataFrame` is passed, then `format` has no effect.

    exact : bool, default True
        Control how `format` is used:

        - If :const:`True`, require an exact `format` match.
        - If :const:`False`, allow the `format` to match anywhere in the target
          string.

        Cannot be used alongside ``format='ISO8601'`` or ``format='mixed'``.
    unit : str, default 'ns'
        The unit of the arg (D,s,ms,us,ns) denote the unit, which is an
        integer or float number. This will be based off the origin.
        Example, with ``unit='ms'`` and ``origin='unix'``, this would calculate
        the number of milliseconds to the unix epoch start.
    infer_datetime_format : bool, default False
        If :const:`True` and no `format` is given, attempt to infer the format
        of the datetime strings based on the first non-NaN element,
        and if it can be inferred, switch to a faster method of parsing them.
        In some cases this can increase the parsing speed by ~5-10x.

        .. deprecated:: 2.0.0
            A strict version of this argument is now the default, passing it has
            no effect.

    origin : scalar, default 'unix'
        Define the reference date. The numeric values would be parsed as number
        of units (defined by `unit`) since this reference date.

        - If :const:`'unix'` (or POSIX) time; origin is set to 1970-01-01.
        - If :const:`'julian'`, unit must be :const:`'D'`, and origin is set to
          beginning of Julian Calendar. Julian day number :const:`0` is assigned
          to the day starting at noon on January 1, 4713 BC.
        - If Timestamp convertible (Timestamp, dt.datetime, np.datetimt64 or date
          string), origin is set to Timestamp identified by origin.
        - If a float or integer, origin is the difference
          (in units determined by the ``unit`` argument) relative to 1970-01-01.
    cache : bool, default True
        If :const:`True`, use a cache of unique, converted dates to apply the
        datetime conversion. May produce significant speed-up when parsing
        duplicate date strings, especially ones with timezone offsets. The cache
        is only used when there are at least 50 values. The presence of
        out-of-bounds values will render the cache unusable and may slow down
        parsing.

    Returns
    -------
    datetime
        If parsing succeeded.
        Return type depends on input (types in parenthesis correspond to
        fallback in case of unsuccessful timezone or out-of-range timestamp
        parsing):

        - scalar: :class:`Timestamp` (or :class:`datetime.datetime`)
        - array-like: :class:`DatetimeIndex` (or :class:`Series` with
          :class:`object` dtype containing :class:`datetime.datetime`)
        - Series: :class:`Series` of :class:`datetime64` dtype (or
          :class:`Series` of :class:`object` dtype containing
          :class:`datetime.datetime`)
        - DataFrame: :class:`Series` of :class:`datetime64` dtype (or
          :class:`Series` of :class:`object` dtype containing
          :class:`datetime.datetime`)

    Raises
    ------
    ParserError
        When parsing a date from string fails.
    ValueError
        When another datetime conversion error happens. For example when one
        of 'year', 'month', day' columns is missing in a :class:`DataFrame`, or
        when a Timezone-aware :class:`datetime.datetime` is found in an array-like
        of mixed time offsets, and ``utc=False``.

    See Also
    --------
    DataFrame.astype : Cast argument to a specified dtype.
    to_timedelta : Convert argument to timedelta.
    convert_dtypes : Convert dtypes.

    Notes
    -----

    Many input types are supported, and lead to different output types:

    - **scalars** can be int, float, str, datetime object (from stdlib :mod:`datetime`
      module or :mod:`numpy`). They are converted to :class:`Timestamp` when
      possible, otherwise they are converted to :class:`datetime.datetime`.
      None/NaN/null scalars are converted to :const:`NaT`.

    - **array-like** can contain int, float, str, datetime objects. They are
      converted to :class:`DatetimeIndex` when possible, otherwise they are
      converted to :class:`Index` with :class:`object` dtype, containing
      :class:`datetime.datetime`. None/NaN/null entries are converted to
      :const:`NaT` in both cases.

    - **Series** are converted to :class:`Series` with :class:`datetime64`
      dtype when possible, otherwise they are converted to :class:`Series` with
      :class:`object` dtype, containing :class:`datetime.datetime`. None/NaN/null
      entries are converted to :const:`NaT` in both cases.

    - **DataFrame/dict-like** are converted to :class:`Series` with
      :class:`datetime64` dtype. For each row a datetime is created from assembling
      the various dataframe columns. Column keys can be common abbreviations
      like ['year', 'month', 'day', 'minute', 'second', 'ms', 'us', 'ns']) or
      plurals of the same.

    The following causes are responsible for :class:`datetime.datetime` objects
    being returned (possibly inside an :class:`Index` or a :class:`Series` with
    :class:`object` dtype) instead of a proper pandas designated type
    (:class:`Timestamp`, :class:`DatetimeIndex` or :class:`Series`
    with :class:`datetime64` dtype):

    - when any input element is before :const:`Timestamp.min` or after
      :const:`Timestamp.max`, see `timestamp limitations
      <https://pandas.pydata.org/pandas-docs/stable/user_guide/timeseries.html
      #timeseries-timestamp-limits>`_.

    - when ``utc=False`` (default) and the input is an array-like or
      :class:`Series` containing mixed naive/aware datetime, or aware with mixed
      time offsets. Note that this happens in the (quite frequent) situation when
      the timezone has a daylight savings policy. In that case you may wish to
      use ``utc=True``.

    Examples
    --------

    **Handling various input formats**

    Assembling a datetime from multiple columns of a :class:`DataFrame`. The keys
    can be common abbreviations like ['year', 'month', 'day', 'minute', 'second',
    'ms', 'us', 'ns']) or plurals of the same

    >>> df = pd.DataFrame({'year': [2015, 2016],
    ...                    'month': [2, 3],
    ...                    'day': [4, 5]})
    >>> pd.to_datetime(df)
    0   2015-02-04
    1   2016-03-05
    dtype: datetime64[ns]

    Using a unix epoch time

    >>> pd.to_datetime(1490195805, unit='s')
    Timestamp('2017-03-22 15:16:45')
    >>> pd.to_datetime(1490195805433502912, unit='ns')
    Timestamp('2017-03-22 15:16:45.433502912')

    .. warning:: For float arg, precision rounding might happen. To prevent
        unexpected behavior use a fixed-width exact type.

    Using a non-unix epoch origin

    >>> pd.to_datetime([1, 2, 3], unit='D',
    ...                origin=pd.Timestamp('1960-01-01'))
    DatetimeIndex(['1960-01-02', '1960-01-03', '1960-01-04'],
                  dtype='datetime64[ns]', freq=None)

    **Differences with strptime behavior**

    :const:`"%f"` will parse all the way up to nanoseconds.

    >>> pd.to_datetime('2018-10-26 12:00:00.0000000011',
    ...                format='%Y-%m-%d %H:%M:%S.%f')
    Timestamp('2018-10-26 12:00:00.000000001')

    **Non-convertible date/times**

    Passing ``errors='coerce'`` will force an out-of-bounds date to :const:`NaT`,
    in addition to forcing non-dates (or non-parseable dates) to :const:`NaT`.

    >>> pd.to_datetime('13000101', format='%Y%m%d', errors='coerce')
    NaT

    .. _to_datetime_tz_examples:

    **Timezones and time offsets**

    The default behaviour (``utc=False``) is as follows:

    - Timezone-naive inputs are converted to timezone-naive :class:`DatetimeIndex`:

    >>> pd.to_datetime(['2018-10-26 12:00:00', '2018-10-26 13:00:15'])
    DatetimeIndex(['2018-10-26 12:00:00', '2018-10-26 13:00:15'],
                  dtype='datetime64[ns]', freq=None)

    - Timezone-aware inputs *with constant time offset* are converted to
      timezone-aware :class:`DatetimeIndex`:

    >>> pd.to_datetime(['2018-10-26 12:00 -0500', '2018-10-26 13:00 -0500'])
    DatetimeIndex(['2018-10-26 12:00:00-05:00', '2018-10-26 13:00:00-05:00'],
                  dtype='datetime64[ns, UTC-05:00]', freq=None)

    - However, timezone-aware inputs *with mixed time offsets* (for example
      issued from a timezone with daylight savings, such as Europe/Paris)
      are **not successfully converted** to a :class:`DatetimeIndex`.
      Parsing datetimes with mixed time zones will show a warning unless
      `utc=True`. If you specify `utc=False` the warning below will be shown
      and a simple :class:`Index` containing :class:`datetime.datetime`
      objects will be returned:

    >>> pd.to_datetime(['2020-10-25 02:00 +0200',
    ...                 '2020-10-25 04:00 +0100'])  # doctest: +SKIP
    FutureWarning: In a future version of pandas, parsing datetimes with mixed
    time zones will raise an error unless `utc=True`. Please specify `utc=True`
    to opt in to the new behaviour and silence this warning. To create a `Series`
    with mixed offsets and `object` dtype, please use `apply` and
    `datetime.datetime.strptime`.
    Index([2020-10-25 02:00:00+02:00, 2020-10-25 04:00:00+01:00],
          dtype='object')

    - A mix of timezone-aware and timezone-naive inputs is also converted to
      a simple :class:`Index` containing :class:`datetime.datetime` objects:

    >>> from datetime import datetime
    >>> pd.to_datetime(["2020-01-01 01:00:00-01:00",
    ...                 datetime(2020, 1, 1, 3, 0)])  # doctest: +SKIP
    FutureWarning: In a future version of pandas, parsing datetimes with mixed
    time zones will raise an error unless `utc=True`. Please specify `utc=True`
    to opt in to the new behaviour and silence this warning. To create a `Series`
    with mixed offsets and `object` dtype, please use `apply` and
    `datetime.datetime.strptime`.
    Index([2020-01-01 01:00:00-01:00, 2020-01-01 03:00:00], dtype='object')

    |

    Setting ``utc=True`` solves most of the above issues:

    - Timezone-naive inputs are *localized* as UTC

    >>> pd.to_datetime(['2018-10-26 12:00', '2018-10-26 13:00'], utc=True)
    DatetimeIndex(['2018-10-26 12:00:00+00:00', '2018-10-26 13:00:00+00:00'],
                  dtype='datetime64[ns, UTC]', freq=None)

    - Timezone-aware inputs are *converted* to UTC (the output represents the
      exact same datetime, but viewed from the UTC time offset `+00:00`).

    >>> pd.to_datetime(['2018-10-26 12:00 -0530', '2018-10-26 12:00 -0500'],
    ...                utc=True)
    DatetimeIndex(['2018-10-26 17:30:00+00:00', '2018-10-26 17:00:00+00:00'],
                  dtype='datetime64[ns, UTC]', freq=None)

    - Inputs can contain both string or datetime, the above
      rules still apply

    >>> pd.to_datetime(['2018-10-26 12:00', datetime(2020, 1, 1, 18)], utc=True)
    DatetimeIndex(['2018-10-26 12:00:00+00:00', '2020-01-01 18:00:00+00:00'],
                  dtype='datetime64[ns, UTC]', freq=None)
    """
    if exact is not lib.no_default and format in {"mixed", "ISO8601"}:
        raise ValueError("Cannot use 'exact' when 'format' is 'mixed' or 'ISO8601'")
    if infer_datetime_format is not lib.no_default:
        warnings.warn(
            "The argument 'infer_datetime_format' is deprecated and will "
            "be removed in a future version. "
            "A strict version of it is now the default, see "
            "https://pandas.pydata.org/pdeps/0004-consistent-to-datetime-parsing.html. "
            "You can safely remove this argument.",
            stacklevel=find_stack_level(),
        )
    if errors == "ignore":
        # GH#54467
        warnings.warn(
            "errors='ignore' is deprecated and will raise in a future version. "
            "Use to_datetime without passing `errors` and catch exceptions "
            "explicitly instead",
            FutureWarning,
            stacklevel=find_stack_level(),
        )

    if arg is None:
        return None

    if origin != "unix":
        arg = _adjust_to_origin(arg, origin, unit)

    convert_listlike = partial(
        _convert_listlike_datetimes,
        utc=utc,
        unit=unit,
        dayfirst=dayfirst,
        yearfirst=yearfirst,
        errors=errors,
        exact=exact,
    )
    # pylint: disable-next=used-before-assignment
    result: Timestamp | NaTType | Series | Index

    if isinstance(arg, Timestamp):
        result = arg
        if utc:
            if arg.tz is not None:
                result = arg.tz_convert("utc")
            else:
                result = arg.tz_localize("utc")
    elif isinstance(arg, ABCSeries):
        cache_array = _maybe_cache(arg, format, cache, convert_listlike)
        if not cache_array.empty:
            result = arg.map(cache_array)
        else:
            values = convert_listlike(arg._values, format)
            result = arg._constructor(values, index=arg.index, name=arg.name)
    elif isinstance(arg, (ABCDataFrame, abc.MutableMapping)):
        result = _assemble_from_unit_mappings(arg, errors, utc)
    elif isinstance(arg, Index):
        cache_array = _maybe_cache(arg, format, cache, convert_listlike)
        if not cache_array.empty:
            result = _convert_and_box_cache(arg, cache_array, name=arg.name)
        else:
            result = convert_listlike(arg, format, name=arg.name)
    elif is_list_like(arg):
        try:
            # error: Argument 1 to "_maybe_cache" has incompatible type
            # "Union[float, str, datetime, List[Any], Tuple[Any, ...], ExtensionArray,
            # ndarray[Any, Any], Series]"; expected "Union[List[Any], Tuple[Any, ...],
            # Union[Union[ExtensionArray, ndarray[Any, Any]], Index, Series], Series]"
            argc = cast(
                Union[list, tuple, ExtensionArray, np.ndarray, "Series", Index], arg
            )
            cache_array = _maybe_cache(argc, format, cache, convert_listlike)
        except OutOfBoundsDatetime:
            # caching attempts to create a DatetimeIndex, which may raise
            # an OOB. If that's the desired behavior, then just reraise...
            if errors == "raise":
                raise
            # ... otherwise, continue without the cache.
            from pandas import Series

            cache_array = Series([], dtype=object)  # just an empty array
        if not cache_array.empty:
            result = _convert_and_box_cache(argc, cache_array)
        else:
            result = convert_listlike(argc, format)
    else:
        result = convert_listlike(np.array([arg]), format)[0]
        if isinstance(arg, bool) and isinstance(result, np.bool_):
            result = bool(result)  # TODO: avoid this kludge.

    #  error: Incompatible return value type (got "Union[Timestamp, NaTType,
    # Series, Index]", expected "Union[DatetimeIndex, Series, float, str,
    # NaTType, None]")
    return result  # type: ignore[return-value]


# mappings for assembling units
_unit_map = {
    "year": "year",
    "years": "year",
    "month": "month",
    "months": "month",
    "day": "day",
    "days": "day",
    "hour": "h",
    "hours": "h",
    "minute": "m",
    "minutes": "m",
    "second": "s",
    "seconds": "s",
    "ms": "ms",
    "millisecond": "ms",
    "milliseconds": "ms",
    "us": "us",
    "microsecond": "us",
    "microseconds": "us",
    "ns": "ns",
    "nanosecond": "ns",
    "nanoseconds": "ns",
}


def _assemble_from_unit_mappings(arg, errors: DateTimeErrorChoices, utc: bool):
    """
    assemble the unit specified fields from the arg (DataFrame)
    Return a Series for actual parsing

    Parameters
    ----------
    arg : DataFrame
    errors : {'ignore', 'raise', 'coerce'}, default 'raise'

        - If :const:`'raise'`, then invalid parsing will raise an exception
        - If :const:`'coerce'`, then invalid parsing will be set as :const:`NaT`
        - If :const:`'ignore'`, then invalid parsing will return the input
    utc : bool
        Whether to convert/localize timestamps to UTC.

    Returns
    -------
    Series
    """
    from pandas import (
        DataFrame,
        to_numeric,
        to_timedelta,
    )

    arg = DataFrame(arg)
    if not arg.columns.is_unique:
        raise ValueError("cannot assemble with duplicate keys")

    # replace passed unit with _unit_map
    def f(value):
        if value in _unit_map:
            return _unit_map[value]

        # m is case significant
        if value.lower() in _unit_map:
            return _unit_map[value.lower()]

        return value

    unit = {k: f(k) for k in arg.keys()}
    unit_rev = {v: k for k, v in unit.items()}

    # we require at least Ymd
    required = ["year", "month", "day"]
    req = sorted(set(required) - set(unit_rev.keys()))
    if len(req):
        _required = ",".join(req)
        raise ValueError(
            "to assemble mappings requires at least that "
            f"[year, month, day] be specified: [{_required}] is missing"
        )

    # keys we don't recognize
    excess = sorted(set(unit_rev.keys()) - set(_unit_map.values()))
    if len(excess):
        _excess = ",".join(excess)
        raise ValueError(
            f"extra keys have been passed to the datetime assemblage: [{_excess}]"
        )

    def coerce(values):
        # we allow coercion to if errors allows
        values = to_numeric(values, errors=errors)

        # prevent overflow in case of int8 or int16
        if is_integer_dtype(values.dtype):
            values = values.astype("int64", copy=False)
        return values

    values = (
        coerce(arg[unit_rev["year"]]) * 10000
        + coerce(arg[unit_rev["month"]]) * 100
        + coerce(arg[unit_rev["day"]])
    )
    try:
        values = to_datetime(values, format="%Y%m%d", errors=errors, utc=utc)
    except (TypeError, ValueError) as err:
        raise ValueError(f"cannot assemble the datetimes: {err}") from err

    units: list[UnitChoices] = ["h", "m", "s", "ms", "us", "ns"]
    for u in units:
        value = unit_rev.get(u)
        if value is not None and value in arg:
            try:
                values += to_timedelta(coerce(arg[value]), unit=u, errors=errors)
            except (TypeError, ValueError) as err:
                raise ValueError(
                    f"cannot assemble the datetimes [{value}]: {err}"
                ) from err
    return values


__all__ = [
    "DateParseError",
    "should_cache",
    "to_datetime",
]
```
