## Supplementary software v0.2.1 for "Virtual control arms for paediatric myopia trials: external validation of axial-elongation models": numeric.py

```
from __future__ import annotations

from typing import (
    TYPE_CHECKING,
    Literal,
)
import warnings

import numpy as np

from pandas._libs import (
    lib,
    missing as libmissing,
)
from pandas.util._exceptions import find_stack_level
from pandas.util._validators import check_dtype_backend

from pandas.core.dtypes.cast import maybe_downcast_numeric
from pandas.core.dtypes.common import (
    ensure_object,
    is_bool_dtype,
    is_decimal,
    is_integer_dtype,
    is_number,
    is_numeric_dtype,
    is_scalar,
    is_string_dtype,
    needs_i8_conversion,
)
from pandas.core.dtypes.dtypes import ArrowDtype
from pandas.core.dtypes.generic import (
    ABCIndex,
    ABCSeries,
)

from pandas.core.arrays import BaseMaskedArray
from pandas.core.arrays.string_ import StringDtype

if TYPE_CHECKING:
    from pandas._typing import (
        DateTimeErrorChoices,
        DtypeBackend,
        npt,
    )


def to_numeric(
    arg,
    errors: DateTimeErrorChoices = "raise",
    downcast: Literal["integer", "signed", "unsigned", "float"] | None = None,
    dtype_backend: DtypeBackend | lib.NoDefault = lib.no_default,
):
    """
    Convert argument to a numeric type.

    The default return dtype is `float64` or `int64`
    depending on the data supplied. Use the `downcast` parameter
    to obtain other dtypes.

    Please note that precision loss may occur if really large numbers
    are passed in. Due to the internal limitations of `ndarray`, if
    numbers smaller than `-9223372036854775808` (np.iinfo(np.int64).min)
    or larger than `18446744073709551615` (np.iinfo(np.uint64).max) are
    passed in, it is very likely they will be converted to float so that
    they can be stored in an `ndarray`. These warnings apply similarly to
    `Series` since it internally leverages `ndarray`.

    Parameters
    ----------
    arg : scalar, list, tuple, 1-d array, or Series
        Argument to be converted.
    errors : {'ignore', 'raise', 'coerce'}, default 'raise'
        - If 'raise', then invalid parsing will raise an exception.
        - If 'coerce', then invalid parsing will be set as NaN.
        - If 'ignore', then invalid parsing will return the input.

        .. versionchanged:: 2.2

        "ignore" is deprecated. Catch exceptions explicitly instead.

    downcast : str, default None
        Can be 'integer', 'signed', 'unsigned', or 'float'.
        If not None, and if the data has been successfully cast to a
        numerical dtype (or if the data was numeric to begin with),
        downcast that resulting data to the smallest numerical dtype
        possible according to the following rules:

        - 'integer' or 'signed': smallest signed int dtype (min.: np.int8)
        - 'unsigned': smallest unsigned int dtype (min.: np.uint8)
        - 'float': smallest float dtype (min.: np.float32)

        As this behaviour is separate from the core conversion to
        numeric values, any errors raised during the downcasting
        will be surfaced regardless of the value of the 'errors' input.

        In addition, downcasting will only occur if the size
        of the resulting data's dtype is strictly larger than
        the dtype it is to be cast to, so if none of the dtypes
        checked satisfy that specification, no downcasting will be
        performed on the data.
    dtype_backend : {'numpy_nullable', 'pyarrow'}, default 'numpy_nullable'
        Back-end data type applied to the resultant :class:`DataFrame`
        (still experimental). Behaviour is as follows:

        * ``"numpy_nullable"``: returns nullable-dtype-backed :class:`DataFrame`
          (default).
        * ``"pyarrow"``: returns pyarrow-backed nullable :class:`ArrowDtype`
          DataFrame.

        .. versionadded:: 2.0

    Returns
    -------
    ret
        Numeric if parsing succeeded.
        Return type depends on input.  Series if Series, otherwise ndarray.

    See Also
    --------
    DataFrame.astype : Cast argument to a specified dtype.
    to_datetime : Convert argument to datetime.
    to_timedelta : Convert argument to timedelta.
    numpy.ndarray.astype : Cast a numpy array to a specified type.
    DataFrame.convert_dtypes : Convert dtypes.

    Examples
    --------
    Take separate series and convert to numeric, coercing when told to

    >>> s = pd.Series(['1.0', '2', -3])
    >>> pd.to_numeric(s)
    0    1.0
    1    2.0
    2   -3.0
    dtype: float64
    >>> pd.to_numeric(s, downcast='float')
    0    1.0
    1    2.0
    2   -3.0
    dtype: float32
    >>> pd.to_numeric(s, downcast='signed')
    0    1
    1    2
    2   -3
    dtype: int8
    >>> s = pd.Series(['apple', '1.0', '2', -3])
    >>> pd.to_numeric(s, errors='coerce')
    0    NaN
    1    1.0
    2    2.0
    3   -3.0
    dtype: float64

    Downcasting of nullable integer and floating dtypes is supported:

    >>> s = pd.Series([1, 2, 3], dtype="Int64")
    >>> pd.to_numeric(s, downcast="integer")
    0    1
    1    2
    2    3
    dtype: Int8
    >>> s = pd.Series([1.0, 2.1, 3.0], dtype="Float64")
    >>> pd.to_numeric(s, downcast="float")
    0    1.0
    1    2.1
    2    3.0
    dtype: Float32
    """
    if downcast not in (None, "integer", "signed", "unsigned", "float"):
        raise ValueError("invalid downcasting method provided")

    if errors not in ("ignore", "raise", "coerce"):
        raise ValueError("invalid error value specified")
    if errors == "ignore":
        # GH#54467
        warnings.warn(
            "errors='ignore' is deprecated and will raise in a future version. "
            "Use to_numeric without passing `errors` and catch exceptions "
            "explicitly instead",
            FutureWarning,
            stacklevel=find_stack_level(),
        )

    check_dtype_backend(dtype_backend)

    is_series = False
    is_index = False
    is_scalars = False

    if isinstance(arg, ABCSeries):
        is_series = True
        values = arg.values
    elif isinstance(arg, ABCIndex):
        is_index = True
        if needs_i8_conversion(arg.dtype):
            values = arg.view("i8")
        else:
            values = arg.values
    elif isinstance(arg, (list, tuple)):
        values = np.array(arg, dtype="O")
    elif is_scalar(arg):
        if is_decimal(arg):
            return float(arg)
        if is_number(arg):
            return arg
        is_scalars = True
        values = np.array([arg], dtype="O")
    elif getattr(arg, "ndim", 1) > 1:
        raise TypeError("arg must be a list, tuple, 1-d array, or Series")
    else:
        values = arg

    orig_values = values

    # GH33013: for IntegerArray & FloatingArray extract non-null values for casting
    # save mask to reconstruct the full array after casting
    mask: npt.NDArray[np.bool_] | None = None
    if isinstance(values, BaseMaskedArray):
        mask = values._mask
        values = values._data[~mask]

    values_dtype = getattr(values, "dtype", None)
    if isinstance(values_dtype, ArrowDtype):
        mask = values.isna()
        values = values.dropna().to_numpy()
    new_mask: np.ndarray | None = None
    if is_numeric_dtype(values_dtype):
        pass
    elif lib.is_np_dtype(values_dtype, "mM"):
        values = values.view(np.int64)
    else:
        values = ensure_object(values)
        coerce_numeric = errors not in ("ignore", "raise")
        try:
            values, new_mask = lib.maybe_convert_numeric(  # type: ignore[call-overload]
                values,
                set(),
                coerce_numeric=coerce_numeric,
                convert_to_masked_nullable=dtype_backend is not lib.no_default
                or isinstance(values_dtype, StringDtype)
                and values_dtype.na_value is libmissing.NA,
            )
        except (ValueError, TypeError):
            if errors == "raise":
                raise
            values = orig_values

    if new_mask is not None:
        # Remove unnecessary values, is expected later anyway and enables
        # downcasting
        values = values[~new_mask]
    elif (
        dtype_backend is not lib.no_default
        and new_mask is None
        or isinstance(values_dtype, StringDtype)
        and values_dtype.na_value is libmissing.NA
    ):
        new_mask = np.zeros(values.shape, dtype=np.bool_)

    # attempt downcast only if the data has been successfully converted
    # to a numerical dtype and if a downcast method has been specified
    if downcast is not None and is_numeric_dtype(values.dtype):
        typecodes: str | None = None

        if downcast in ("integer", "signed"):
            typecodes = np.typecodes["Integer"]
        elif downcast == "unsigned" and (not len(values) or np.min(values) >= 0):
            typecodes = np.typecodes["UnsignedInteger"]
        elif downcast == "float":
            typecodes = np.typecodes["Float"]

            # pandas support goes only to np.float32,
            # as float dtypes smaller than that are
            # extremely rare and not well supported
            float_32_char = np.dtype(np.float32).char
            float_32_ind = typecodes.index(float_32_char)
            typecodes = typecodes[float_32_ind:]

        if typecodes is not None:
            # from smallest to largest
            for typecode in typecodes:
                dtype = np.dtype(typecode)
                if dtype.itemsize <= values.dtype.itemsize:
                    values = maybe_downcast_numeric(values, dtype)

                    # successful conversion
                    if values.dtype == dtype:
                        break

    # GH33013: for IntegerArray, BooleanArray & FloatingArray need to reconstruct
    # masked array
    if (mask is not None or new_mask is not None) and not is_string_dtype(values.dtype):
        if mask is None or (new_mask is not None and new_mask.shape == mask.shape):
            # GH 52588
            mask = new_mask
        else:
            mask = mask.copy()
        assert isinstance(mask, np.ndarray)
        data = np.zeros(mask.shape, dtype=values.dtype)
        data[~mask] = values

        from pandas.core.arrays import (
            ArrowExtensionArray,
            BooleanArray,
            FloatingArray,
            IntegerArray,
        )

        klass: type[IntegerArray | BooleanArray | FloatingArray]
        if is_integer_dtype(data.dtype):
            klass = IntegerArray
        elif is_bool_dtype(data.dtype):
            klass = BooleanArray
        else:
            klass = FloatingArray
        values = klass(data, mask)

        if dtype_backend == "pyarrow" or isinstance(values_dtype, ArrowDtype):
            values = ArrowExtensionArray(values.__arrow_array__())

    if is_series:
        return arg._constructor(values, index=arg.index, name=arg.name)
    elif is_index:
        # because we want to coerce to numeric if possible,
        # do not use _shallow_copy
        from pandas import Index

        return Index(values, name=arg.name)
    elif is_scalars:
        return values[0]
    else:
        return values
```
