## Supplementary software v0.2.1 for "Virtual control arms for paediatric myopia trials: external validation of axial-elongation models": timedeltas.py

```
"""
timedelta support tools
"""
from __future__ import annotations

from typing import (
    TYPE_CHECKING,
    overload,
)
import warnings

import numpy as np

from pandas._libs import lib
from pandas._libs.tslibs import (
    NaT,
    NaTType,
)
from pandas._libs.tslibs.timedeltas import (
    Timedelta,
    disallow_ambiguous_unit,
    parse_timedelta_unit,
)
from pandas.util._exceptions import find_stack_level

from pandas.core.dtypes.common import is_list_like
from pandas.core.dtypes.dtypes import ArrowDtype
from pandas.core.dtypes.generic import (
    ABCIndex,
    ABCSeries,
)

from pandas.core.arrays.timedeltas import sequence_to_td64ns

if TYPE_CHECKING:
    from collections.abc import Hashable
    from datetime import timedelta

    from pandas._libs.tslibs.timedeltas import UnitChoices
    from pandas._typing import (
        ArrayLike,
        DateTimeErrorChoices,
    )

    from pandas import (
        Index,
        Series,
        TimedeltaIndex,
    )


@overload
def to_timedelta(
    arg: str | float | timedelta,
    unit: UnitChoices | None = ...,
    errors: DateTimeErrorChoices = ...,
) -> Timedelta:
    ...


@overload
def to_timedelta(
    arg: Series,
    unit: UnitChoices | None = ...,
    errors: DateTimeErrorChoices = ...,
) -> Series:
    ...


@overload
def to_timedelta(
    arg: list | tuple | range | ArrayLike | Index,
    unit: UnitChoices | None = ...,
    errors: DateTimeErrorChoices = ...,
) -> TimedeltaIndex:
    ...


def to_timedelta(
    arg: str
    | int
    | float
    | timedelta
    | list
    | tuple
    | range
    | ArrayLike
    | Index
    | Series,
    unit: UnitChoices | None = None,
    errors: DateTimeErrorChoices = "raise",
) -> Timedelta | TimedeltaIndex | Series:
    """
    Convert argument to timedelta.

    Timedeltas are absolute differences in times, expressed in difference
    units (e.g. days, hours, minutes, seconds). This method converts
    an argument from a recognized timedelta format / value into
    a Timedelta type.

    Parameters
    ----------
    arg : str, timedelta, list-like or Series
        The data to be converted to timedelta.

        .. versionchanged:: 2.0
            Strings with units 'M', 'Y' and 'y' do not represent
            unambiguous timedelta values and will raise an exception.

    unit : str, optional
        Denotes the unit of the arg for numeric `arg`. Defaults to ``"ns"``.

        Possible values:

        * 'W'
        * 'D' / 'days' / 'day'
        * 'hours' / 'hour' / 'hr' / 'h' / 'H'
        * 'm' / 'minute' / 'min' / 'minutes' / 'T'
        * 's' / 'seconds' / 'sec' / 'second' / 'S'
        * 'ms' / 'milliseconds' / 'millisecond' / 'milli' / 'millis' / 'L'
        * 'us' / 'microseconds' / 'microsecond' / 'micro' / 'micros' / 'U'
        * 'ns' / 'nanoseconds' / 'nano' / 'nanos' / 'nanosecond' / 'N'

        Must not be specified when `arg` contains strings and ``errors="raise"``.

        .. deprecated:: 2.2.0
            Units 'H', 'T', 'S', 'L', 'U' and 'N' are deprecated and will be removed
            in a future version. Please use 'h', 'min', 's', 'ms', 'us', and 'ns'
            instead of 'H', 'T', 'S', 'L', 'U' and 'N'.

    errors : {'ignore', 'raise', 'coerce'}, default 'raise'
        - If 'raise', then invalid parsing will raise an exception.
        - If 'coerce', then invalid parsing will be set as NaT.
        - If 'ignore', then invalid parsing will return the input.

    Returns
    -------
    timedelta
        If parsing succeeded.
        Return type depends on input:

        - list-like: TimedeltaIndex of timedelta64 dtype
        - Series: Series of timedelta64 dtype
        - scalar: Timedelta

    See Also
    --------
    DataFrame.astype : Cast argument to a specified dtype.
    to_datetime : Convert argument to datetime.
    convert_dtypes : Convert dtypes.

    Notes
    -----
    If the precision is higher than nanoseconds, the precision of the duration is
    truncated to nanoseconds for string inputs.

    Examples
    --------
    Parsing a single string to a Timedelta:

    >>> pd.to_timedelta('1 days 06:05:01.00003')
    Timedelta('1 days 06:05:01.000030')
    >>> pd.to_timedelta('15.5us')
    Timedelta('0 days 00:00:00.000015500')

    Parsing a list or array of strings:

    >>> pd.to_timedelta(['1 days 06:05:01.00003', '15.5us', 'nan'])
    TimedeltaIndex(['1 days 06:05:01.000030', '0 days 00:00:00.000015500', NaT],
                   dtype='timedelta64[ns]', freq=None)

    Converting numbers by specifying the `unit` keyword argument:

    >>> pd.to_timedelta(np.arange(5), unit='s')
    TimedeltaIndex(['0 days 00:00:00', '0 days 00:00:01', '0 days 00:00:02',
                    '0 days 00:00:03', '0 days 00:00:04'],
                   dtype='timedelta64[ns]', freq=None)
    >>> pd.to_timedelta(np.arange(5), unit='d')
    TimedeltaIndex(['0 days', '1 days', '2 days', '3 days', '4 days'],
                   dtype='timedelta64[ns]', freq=None)
    """
    if unit is not None:
        unit = parse_timedelta_unit(unit)
        disallow_ambiguous_unit(unit)

    if errors not in ("ignore", "raise", "coerce"):
        raise ValueError("errors must be one of 'ignore', 'raise', or 'coerce'.")
    if errors == "ignore":
        # GH#54467
        warnings.warn(
            "errors='ignore' is deprecated and will raise in a future version. "
            "Use to_timedelta without passing `errors` and catch exceptions "
            "explicitly instead",
            FutureWarning,
            stacklevel=find_stack_level(),
        )

    if arg is None:
        return arg
    elif isinstance(arg, ABCSeries):
        values = _convert_listlike(arg._values, unit=unit, errors=errors)
        return arg._constructor(values, index=arg.index, name=arg.name)
    elif isinstance(arg, ABCIndex):
        return _convert_listlike(arg, unit=unit, errors=errors, name=arg.name)
    elif isinstance(arg, np.ndarray) and arg.ndim == 0:
        # extract array scalar and process below
        # error: Incompatible types in assignment (expression has type "object",
        # variable has type "Union[str, int, float, timedelta, List[Any],
        # Tuple[Any, ...], Union[Union[ExtensionArray, ndarray[Any, Any]], Index,
        # Series]]")  [assignment]
        arg = lib.item_from_zerodim(arg)  # type: ignore[assignment]
    elif is_list_like(arg) and getattr(arg, "ndim", 1) == 1:
        return _convert_listlike(arg, unit=unit, errors=errors)
    elif getattr(arg, "ndim", 1) > 1:
        raise TypeError(
            "arg must be a string, timedelta, list, tuple, 1-d array, or Series"
        )

    if isinstance(arg, str) and unit is not None:
        raise ValueError("unit must not be specified if the input is/contains a str")

    # ...so it must be a scalar value. Return scalar.
    return _coerce_scalar_to_timedelta_type(arg, unit=unit, errors=errors)


def _coerce_scalar_to_timedelta_type(
    r, unit: UnitChoices | None = "ns", errors: DateTimeErrorChoices = "raise"
):
    """Convert string 'r' to a timedelta object."""
    result: Timedelta | NaTType

    try:
        result = Timedelta(r, unit)
    except ValueError:
        if errors == "raise":
            raise
        if errors == "ignore":
            return r

        # coerce
        result = NaT

    return result


def _convert_listlike(
    arg,
    unit: UnitChoices | None = None,
    errors: DateTimeErrorChoices = "raise",
    name: Hashable | None = None,
):
    """Convert a list of objects to a timedelta index object."""
    arg_dtype = getattr(arg, "dtype", None)
    if isinstance(arg, (list, tuple)) or arg_dtype is None:
        # This is needed only to ensure that in the case where we end up
        #  returning arg (errors == "ignore"), and where the input is a
        #  generator, we return a useful list-like instead of a
        #  used-up generator
        if not hasattr(arg, "__array__"):
            arg = list(arg)
        arg = np.array(arg, dtype=object)
    elif isinstance(arg_dtype, ArrowDtype) and arg_dtype.kind == "m":
        return arg

    try:
        td64arr = sequence_to_td64ns(arg, unit=unit, errors=errors, copy=False)[0]
    except ValueError:
        if errors == "ignore":
            return arg
        else:
            # This else-block accounts for the cases when errors='raise'
            # and errors='coerce'. If errors == 'raise', these errors
            # should be raised. If errors == 'coerce', we shouldn't
            # expect any errors to be raised, since all parsing errors
            # cause coercion to pd.NaT. However, if an error / bug is
            # introduced that causes an Exception to be raised, we would
            # like to surface it.
            raise

    from pandas import TimedeltaIndex

    value = TimedeltaIndex(td64arr, name=name)
    return value
```
