## Supplementary software v0.2.1 for "Virtual control arms for paediatric myopia trials: external validation of axial-elongation models": times.py

```
from __future__ import annotations

from datetime import (
    datetime,
    time,
)
from typing import TYPE_CHECKING
import warnings

import numpy as np

from pandas._libs.lib import is_list_like
from pandas.util._exceptions import find_stack_level

from pandas.core.dtypes.generic import (
    ABCIndex,
    ABCSeries,
)
from pandas.core.dtypes.missing import notna

if TYPE_CHECKING:
    from pandas._typing import DateTimeErrorChoices


def to_time(
    arg,
    format: str | None = None,
    infer_time_format: bool = False,
    errors: DateTimeErrorChoices = "raise",
):
    """
    Parse time strings to time objects using fixed strptime formats ("%H:%M",
    "%H%M", "%I:%M%p", "%I%M%p", "%H:%M:%S", "%H%M%S", "%I:%M:%S%p",
    "%I%M%S%p")

    Use infer_time_format if all the strings are in the same format to speed
    up conversion.

    Parameters
    ----------
    arg : string in time format, datetime.time, list, tuple, 1-d array,  Series
    format : str, default None
        Format used to convert arg into a time object.  If None, fixed formats
        are used.
    infer_time_format: bool, default False
        Infer the time format based on the first non-NaN element.  If all
        strings are in the same format, this will speed up conversion.
    errors : {'ignore', 'raise', 'coerce'}, default 'raise'
        - If 'raise', then invalid parsing will raise an exception
        - If 'coerce', then invalid parsing will be set as None
        - If 'ignore', then invalid parsing will return the input

    Returns
    -------
    datetime.time
    """
    if errors == "ignore":
        # GH#54467
        warnings.warn(
            "errors='ignore' is deprecated and will raise in a future version. "
            "Use to_time without passing `errors` and catch exceptions "
            "explicitly instead",
            FutureWarning,
            stacklevel=find_stack_level(),
        )

    def _convert_listlike(arg, format):
        if isinstance(arg, (list, tuple)):
            arg = np.array(arg, dtype="O")

        elif getattr(arg, "ndim", 1) > 1:
            raise TypeError(
                "arg must be a string, datetime, list, tuple, 1-d array, or Series"
            )

        arg = np.asarray(arg, dtype="O")

        if infer_time_format and format is None:
            format = _guess_time_format_for_array(arg)

        times: list[time | None] = []
        if format is not None:
            for element in arg:
                try:
                    times.append(datetime.strptime(element, format).time())
                except (ValueError, TypeError) as err:
                    if errors == "raise":
                        msg = (
                            f"Cannot convert {element} to a time with given "
                            f"format {format}"
                        )
                        raise ValueError(msg) from err
                    if errors == "ignore":
                        return arg
                    else:
                        times.append(None)
        else:
            formats = _time_formats[:]
            format_found = False
            for element in arg:
                time_object = None
                try:
                    time_object = time.fromisoformat(element)
                except (ValueError, TypeError):
                    for time_format in formats:
                        try:
                            time_object = datetime.strptime(element, time_format).time()
                            if not format_found:
                                # Put the found format in front
                                fmt = formats.pop(formats.index(time_format))
                                formats.insert(0, fmt)
                                format_found = True
                            break
                        except (ValueError, TypeError):
                            continue

                if time_object is not None:
                    times.append(time_object)
                elif errors == "raise":
                    raise ValueError(f"Cannot convert arg {arg} to a time")
                elif errors == "ignore":
                    return arg
                else:
                    times.append(None)

        return times

    if arg is None:
        return arg
    elif isinstance(arg, time):
        return arg
    elif isinstance(arg, ABCSeries):
        values = _convert_listlike(arg._values, format)
        return arg._constructor(values, index=arg.index, name=arg.name)
    elif isinstance(arg, ABCIndex):
        return _convert_listlike(arg, format)
    elif is_list_like(arg):
        return _convert_listlike(arg, format)

    return _convert_listlike(np.array([arg]), format)[0]


# Fixed time formats for time parsing
_time_formats = [
    "%H:%M",
    "%H%M",
    "%I:%M%p",
    "%I%M%p",
    "%H:%M:%S",
    "%H%M%S",
    "%I:%M:%S%p",
    "%I%M%S%p",
]


def _guess_time_format_for_array(arr):
    # Try to guess the format based on the first non-NaN element
    non_nan_elements = notna(arr).nonzero()[0]
    if len(non_nan_elements):
        element = arr[non_nan_elements[0]]
        for time_format in _time_formats:
            try:
                datetime.strptime(element, time_format)
                return time_format
            except ValueError:
                pass

    return None
```
