## Supplementary software v0.2.1 for "Virtual control arms for paediatric myopia trials: external validation of axial-elongation models": hashing.py

```
"""
data hash pandas / numpy objects
"""
from __future__ import annotations

import itertools
from typing import TYPE_CHECKING

import numpy as np

from pandas._libs.hashing import hash_object_array

from pandas.core.dtypes.common import is_list_like
from pandas.core.dtypes.dtypes import CategoricalDtype
from pandas.core.dtypes.generic import (
    ABCDataFrame,
    ABCExtensionArray,
    ABCIndex,
    ABCMultiIndex,
    ABCSeries,
)

if TYPE_CHECKING:
    from collections.abc import (
        Hashable,
        Iterable,
        Iterator,
    )

    from pandas._typing import (
        ArrayLike,
        npt,
    )

    from pandas import (
        DataFrame,
        Index,
        MultiIndex,
        Series,
    )


# 16 byte long hashing key
_default_hash_key = "0123456789123456"


def combine_hash_arrays(
    arrays: Iterator[np.ndarray], num_items: int
) -> npt.NDArray[np.uint64]:
    """
    Parameters
    ----------
    arrays : Iterator[np.ndarray]
    num_items : int

    Returns
    -------
    np.ndarray[uint64]

    Should be the same as CPython's tupleobject.c
    """
    try:
        first = next(arrays)
    except StopIteration:
        return np.array([], dtype=np.uint64)

    arrays = itertools.chain([first], arrays)

    mult = np.uint64(1000003)
    out = np.zeros_like(first) + np.uint64(0x345678)
    last_i = 0
    for i, a in enumerate(arrays):
        inverse_i = num_items - i
        out ^= a
        out *= mult
        mult += np.uint64(82520 + inverse_i + inverse_i)
        last_i = i
    assert last_i + 1 == num_items, "Fed in wrong num_items"
    out += np.uint64(97531)
    return out


def hash_pandas_object(
    obj: Index | DataFrame | Series,
    index: bool = True,
    encoding: str = "utf8",
    hash_key: str | None = _default_hash_key,
    categorize: bool = True,
) -> Series:
    """
    Return a data hash of the Index/Series/DataFrame.

    Parameters
    ----------
    obj : Index, Series, or DataFrame
    index : bool, default True
        Include the index in the hash (if Series/DataFrame).
    encoding : str, default 'utf8'
        Encoding for data & key when strings.
    hash_key : str, default _default_hash_key
        Hash_key for string key to encode.
    categorize : bool, default True
        Whether to first categorize object arrays before hashing. This is more
        efficient when the array contains duplicate values.

    Returns
    -------
    Series of uint64, same length as the object

    Examples
    --------
    >>> pd.util.hash_pandas_object(pd.Series([1, 2, 3]))
    0    14639053686158035780
    1     3869563279212530728
    2      393322362522515241
    dtype: uint64
    """
    from pandas import Series

    if hash_key is None:
        hash_key = _default_hash_key

    if isinstance(obj, ABCMultiIndex):
        return Series(hash_tuples(obj, encoding, hash_key), dtype="uint64", copy=False)

    elif isinstance(obj, ABCIndex):
        h = hash_array(obj._values, encoding, hash_key, categorize).astype(
            "uint64", copy=False
        )
        ser = Series(h, index=obj, dtype="uint64", copy=False)

    elif isinstance(obj, ABCSeries):
        h = hash_array(obj._values, encoding, hash_key, categorize).astype(
            "uint64", copy=False
        )
        if index:
            index_iter = (
                hash_pandas_object(
                    obj.index,
                    index=False,
                    encoding=encoding,
                    hash_key=hash_key,
                    categorize=categorize,
                )._values
                for _ in [None]
            )
            arrays = itertools.chain([h], index_iter)
            h = combine_hash_arrays(arrays, 2)

        ser = Series(h, index=obj.index, dtype="uint64", copy=False)

    elif isinstance(obj, ABCDataFrame):
        hashes = (
            hash_array(series._values, encoding, hash_key, categorize)
            for _, series in obj.items()
        )
        num_items = len(obj.columns)
        if index:
            index_hash_generator = (
                hash_pandas_object(
                    obj.index,
                    index=False,
                    encoding=encoding,
                    hash_key=hash_key,
                    categorize=categorize,
                )._values
                for _ in [None]
            )
            num_items += 1

            # keep `hashes` specifically a generator to keep mypy happy
            _hashes = itertools.chain(hashes, index_hash_generator)
            hashes = (x for x in _hashes)
        h = combine_hash_arrays(hashes, num_items)

        ser = Series(h, index=obj.index, dtype="uint64", copy=False)
    else:
        raise TypeError(f"Unexpected type for hashing {type(obj)}")

    return ser


def hash_tuples(
    vals: MultiIndex | Iterable[tuple[Hashable, ...]],
    encoding: str = "utf8",
    hash_key: str = _default_hash_key,
) -> npt.NDArray[np.uint64]:
    """
    Hash an MultiIndex / listlike-of-tuples efficiently.

    Parameters
    ----------
    vals : MultiIndex or listlike-of-tuples
    encoding : str, default 'utf8'
    hash_key : str, default _default_hash_key

    Returns
    -------
    ndarray[np.uint64] of hashed values
    """
    if not is_list_like(vals):
        raise TypeError("must be convertible to a list-of-tuples")

    from pandas import (
        Categorical,
        MultiIndex,
    )

    if not isinstance(vals, ABCMultiIndex):
        mi = MultiIndex.from_tuples(vals)
    else:
        mi = vals

    # create a list-of-Categoricals
    cat_vals = [
        Categorical._simple_new(
            mi.codes[level],
            CategoricalDtype(categories=mi.levels[level], ordered=False),
        )
        for level in range(mi.nlevels)
    ]

    # hash the list-of-ndarrays
    hashes = (
        cat._hash_pandas_object(encoding=encoding, hash_key=hash_key, categorize=False)
        for cat in cat_vals
    )
    h = combine_hash_arrays(hashes, len(cat_vals))

    return h


def hash_array(
    vals: ArrayLike,
    encoding: str = "utf8",
    hash_key: str = _default_hash_key,
    categorize: bool = True,
) -> npt.NDArray[np.uint64]:
    """
    Given a 1d array, return an array of deterministic integers.

    Parameters
    ----------
    vals : ndarray or ExtensionArray
    encoding : str, default 'utf8'
        Encoding for data & key when strings.
    hash_key : str, default _default_hash_key
        Hash_key for string key to encode.
    categorize : bool, default True
        Whether to first categorize object arrays before hashing. This is more
        efficient when the array contains duplicate values.

    Returns
    -------
    ndarray[np.uint64, ndim=1]
        Hashed values, same length as the vals.

    Examples
    --------
    >>> pd.util.hash_array(np.array([1, 2, 3]))
    array([ 6238072747940578789, 15839785061582574730,  2185194620014831856],
      dtype=uint64)
    """
    if not hasattr(vals, "dtype"):
        raise TypeError("must pass a ndarray-like")

    if isinstance(vals, ABCExtensionArray):
        return vals._hash_pandas_object(
            encoding=encoding, hash_key=hash_key, categorize=categorize
        )

    if not isinstance(vals, np.ndarray):
        # GH#42003
        raise TypeError(
            "hash_array requires np.ndarray or ExtensionArray, not "
            f"{type(vals).__name__}. Use hash_pandas_object instead."
        )

    return _hash_ndarray(vals, encoding, hash_key, categorize)


def _hash_ndarray(
    vals: np.ndarray,
    encoding: str = "utf8",
    hash_key: str = _default_hash_key,
    categorize: bool = True,
) -> npt.NDArray[np.uint64]:
    """
    See hash_array.__doc__.
    """
    dtype = vals.dtype

    # _hash_ndarray only takes 64-bit values, so handle 128-bit by parts
    if np.issubdtype(dtype, np.complex128):
        hash_real = _hash_ndarray(vals.real, encoding, hash_key, categorize)
        hash_imag = _hash_ndarray(vals.imag, encoding, hash_key, categorize)
        return hash_real + 23 * hash_imag

    # First, turn whatever array this is into unsigned 64-bit ints, if we can
    # manage it.
    if dtype == bool:
        vals = vals.astype("u8")
    elif issubclass(dtype.type, (np.datetime64, np.timedelta64)):
        vals = vals.view("i8").astype("u8", copy=False)
    elif issubclass(dtype.type, np.number) and dtype.itemsize <= 8:
        vals = vals.view(f"u{vals.dtype.itemsize}").astype("u8")
    else:
        # With repeated values, its MUCH faster to categorize object dtypes,
        # then hash and rename categories. We allow skipping the categorization
        # when the values are known/likely to be unique.
        if categorize:
            from pandas import (
                Categorical,
                Index,
                factorize,
            )

            codes, categories = factorize(vals, sort=False)
            dtype = CategoricalDtype(categories=Index(categories), ordered=False)
            cat = Categorical._simple_new(codes, dtype)
            return cat._hash_pandas_object(
                encoding=encoding, hash_key=hash_key, categorize=False
            )

        try:
            vals = hash_object_array(vals, hash_key, encoding)
        except TypeError:
            # we have mixed types
            vals = hash_object_array(
                vals.astype(str).astype(object), hash_key, encoding
            )

    # Then, redistribute these 64-bit ints within the space of 64-bit ints
    vals ^= vals >> 30
    vals *= np.uint64(0xBF58476D1CE4E5B9)
    vals ^= vals >> 27
    vals *= np.uint64(0x94D049BB133111EB)
    vals ^= vals >> 31
    return vals
```
