## Supplementary software v0.2.1 for "Virtual control arms for paediatric myopia trials: external validation of axial-elongation models": numba_.py

```
"""Common utilities for Numba operations"""
from __future__ import annotations

import types
from typing import (
    TYPE_CHECKING,
    Callable,
)

import numpy as np

from pandas.compat._optional import import_optional_dependency
from pandas.errors import NumbaUtilError

GLOBAL_USE_NUMBA: bool = False


def maybe_use_numba(engine: str | None) -> bool:
    """Signal whether to use numba routines."""
    return engine == "numba" or (engine is None and GLOBAL_USE_NUMBA)


def set_use_numba(enable: bool = False) -> None:
    global GLOBAL_USE_NUMBA
    if enable:
        import_optional_dependency("numba")
    GLOBAL_USE_NUMBA = enable


def get_jit_arguments(
    engine_kwargs: dict[str, bool] | None = None, kwargs: dict | None = None
) -> dict[str, bool]:
    """
    Return arguments to pass to numba.JIT, falling back on pandas default JIT settings.

    Parameters
    ----------
    engine_kwargs : dict, default None
        user passed keyword arguments for numba.JIT
    kwargs : dict, default None
        user passed keyword arguments to pass into the JITed function

    Returns
    -------
    dict[str, bool]
        nopython, nogil, parallel

    Raises
    ------
    NumbaUtilError
    """
    if engine_kwargs is None:
        engine_kwargs = {}

    nopython = engine_kwargs.get("nopython", True)
    if kwargs and nopython:
        raise NumbaUtilError(
            "numba does not support kwargs with nopython=True: "
            "https://github.com/numba/numba/issues/2916"
        )
    nogil = engine_kwargs.get("nogil", False)
    parallel = engine_kwargs.get("parallel", False)
    return {"nopython": nopython, "nogil": nogil, "parallel": parallel}


def jit_user_function(func: Callable) -> Callable:
    """
    If user function is not jitted already, mark the user's function
    as jitable.

    Parameters
    ----------
    func : function
        user defined function

    Returns
    -------
    function
        Numba JITed function, or function marked as JITable by numba
    """
    if TYPE_CHECKING:
        import numba
    else:
        numba = import_optional_dependency("numba")

    if numba.extending.is_jitted(func):
        # Don't jit a user passed jitted function
        numba_func = func
    elif getattr(np, func.__name__, False) is func or isinstance(
        func, types.BuiltinFunctionType
    ):
        # Not necessary to jit builtins or np functions
        # This will mess up register_jitable
        numba_func = func
    else:
        numba_func = numba.extending.register_jitable(func)

    return numba_func
```
