## Supplementary software v0.2.1 for "Virtual control arms for paediatric myopia trials: external validation of axial-elongation models": __init__.py

```
from pandas.core.window.ewm import (
    ExponentialMovingWindow,
    ExponentialMovingWindowGroupby,
)
from pandas.core.window.expanding import (
    Expanding,
    ExpandingGroupby,
)
from pandas.core.window.rolling import (
    Rolling,
    RollingGroupby,
    Window,
)

__all__ = [
    "Expanding",
    "ExpandingGroupby",
    "ExponentialMovingWindow",
    "ExponentialMovingWindowGroupby",
    "Rolling",
    "RollingGroupby",
    "Window",
]
```
