## Supplementary software v0.2.1 for "Virtual control arms for paediatric myopia trials: external validation of axial-elongation models": common.py

```
"""Common utility functions for rolling operations"""
from __future__ import annotations

from collections import defaultdict
from typing import cast

import numpy as np

from pandas.core.dtypes.generic import (
    ABCDataFrame,
    ABCSeries,
)

from pandas.core.indexes.api import MultiIndex


def flex_binary_moment(arg1, arg2, f, pairwise: bool = False):
    if isinstance(arg1, ABCSeries) and isinstance(arg2, ABCSeries):
        X, Y = prep_binary(arg1, arg2)
        return f(X, Y)

    elif isinstance(arg1, ABCDataFrame):
        from pandas import DataFrame

        def dataframe_from_int_dict(data, frame_template) -> DataFrame:
            result = DataFrame(data, index=frame_template.index)
            if len(result.columns) > 0:
                result.columns = frame_template.columns[result.columns]
            else:
                result.columns = frame_template.columns.copy()
            return result

        results = {}
        if isinstance(arg2, ABCDataFrame):
            if pairwise is False:
                if arg1 is arg2:
                    # special case in order to handle duplicate column names
                    for i in range(len(arg1.columns)):
                        results[i] = f(arg1.iloc[:, i], arg2.iloc[:, i])
                    return dataframe_from_int_dict(results, arg1)
                else:
                    if not arg1.columns.is_unique:
                        raise ValueError("'arg1' columns are not unique")
                    if not arg2.columns.is_unique:
                        raise ValueError("'arg2' columns are not unique")
                    X, Y = arg1.align(arg2, join="outer")
                    X, Y = prep_binary(X, Y)
                    res_columns = arg1.columns.union(arg2.columns)
                    for col in res_columns:
                        if col in X and col in Y:
                            results[col] = f(X[col], Y[col])
                    return DataFrame(results, index=X.index, columns=res_columns)
            elif pairwise is True:
                results = defaultdict(dict)
                for i in range(len(arg1.columns)):
                    for j in range(len(arg2.columns)):
                        if j < i and arg2 is arg1:
                            # Symmetric case
                            results[i][j] = results[j][i]
                        else:
                            results[i][j] = f(
                                *prep_binary(arg1.iloc[:, i], arg2.iloc[:, j])
                            )

                from pandas import concat

                result_index = arg1.index.union(arg2.index)
                if len(result_index):
                    # construct result frame
                    result = concat(
                        [
                            concat(
                                [results[i][j] for j in range(len(arg2.columns))],
                                ignore_index=True,
                            )
                            for i in range(len(arg1.columns))
                        ],
                        ignore_index=True,
                        axis=1,
                    )
                    result.columns = arg1.columns

                    # set the index and reorder
                    if arg2.columns.nlevels > 1:
                        # mypy needs to know columns is a MultiIndex, Index doesn't
                        # have levels attribute
                        arg2.columns = cast(MultiIndex, arg2.columns)
                        # GH 21157: Equivalent to MultiIndex.from_product(
                        #  [result_index], <unique combinations of arg2.columns.levels>,
                        # )
                        # A normal MultiIndex.from_product will produce too many
                        # combinations.
                        result_level = np.tile(
                            result_index, len(result) // len(result_index)
                        )
                        arg2_levels = (
                            np.repeat(
                                arg2.columns.get_level_values(i),
                                len(result) // len(arg2.columns),
                            )
                            for i in range(arg2.columns.nlevels)
                        )
                        result_names = list(arg2.columns.names) + [result_index.name]
                        result.index = MultiIndex.from_arrays(
                            [*arg2_levels, result_level], names=result_names
                        )
                        # GH 34440
                        num_levels = len(result.index.levels)
                        new_order = [num_levels - 1] + list(range(num_levels - 1))
                        result = result.reorder_levels(new_order).sort_index()
                    else:
                        result.index = MultiIndex.from_product(
                            [range(len(arg2.columns)), range(len(result_index))]
                        )
                        result = result.swaplevel(1, 0).sort_index()
                        result.index = MultiIndex.from_product(
                            [result_index] + [arg2.columns]
                        )
                else:
                    # empty result
                    result = DataFrame(
                        index=MultiIndex(
                            levels=[arg1.index, arg2.columns], codes=[[], []]
                        ),
                        columns=arg2.columns,
                        dtype="float64",
                    )

                # reset our index names to arg1 names
                # reset our column names to arg2 names
                # careful not to mutate the original names
                result.columns = result.columns.set_names(arg1.columns.names)
                result.index = result.index.set_names(
                    result_index.names + arg2.columns.names
                )

                return result
        else:
            results = {
                i: f(*prep_binary(arg1.iloc[:, i], arg2))
                for i in range(len(arg1.columns))
            }
            return dataframe_from_int_dict(results, arg1)

    else:
        return flex_binary_moment(arg2, arg1, f)


def zsqrt(x):
    with np.errstate(all="ignore"):
        result = np.sqrt(x)
        mask = x < 0

    if isinstance(x, ABCDataFrame):
        if mask._values.any():
            result[mask] = 0
    else:
        if mask.any():
            result[mask] = 0

    return result


def prep_binary(arg1, arg2):
    # mask out values, this also makes a common index...
    X = arg1 + 0 * arg2
    Y = arg2 + 0 * arg1

    return X, Y
```
