## Supplementary software v0.2.1 for "Virtual control arms for paediatric myopia trials: external validation of axial-elongation models": doc.py

```
"""Any shareable docstring components for rolling/expanding/ewm"""
from __future__ import annotations

from textwrap import dedent

from pandas.core.shared_docs import _shared_docs

_shared_docs = dict(**_shared_docs)


def create_section_header(header: str) -> str:
    """Create numpydoc section header"""
    return f"{header}\n{'-' * len(header)}\n"


template_header = "\nCalculate the {window_method} {aggregation_description}.\n\n"

template_returns = dedent(
    """
    Series or DataFrame
        Return type is the same as the original object with ``np.float64`` dtype.\n
    """
).replace("\n", "", 1)

template_see_also = dedent(
    """
    pandas.Series.{window_method} : Calling {window_method} with Series data.
    pandas.DataFrame.{window_method} : Calling {window_method} with DataFrames.
    pandas.Series.{agg_method} : Aggregating {agg_method} for Series.
    pandas.DataFrame.{agg_method} : Aggregating {agg_method} for DataFrame.\n
    """
).replace("\n", "", 1)

kwargs_numeric_only = dedent(
    """
    numeric_only : bool, default False
        Include only float, int, boolean columns.

        .. versionadded:: 1.5.0\n
    """
).replace("\n", "", 1)

kwargs_scipy = dedent(
    """
    **kwargs
        Keyword arguments to configure the ``SciPy`` weighted window type.\n
    """
).replace("\n", "", 1)

window_apply_parameters = dedent(
    """
    func : function
        Must produce a single value from an ndarray input if ``raw=True``
        or a single value from a Series if ``raw=False``. Can also accept a
        Numba JIT function with ``engine='numba'`` specified.

    raw : bool, default False
        * ``False`` : passes each row or column as a Series to the
          function.
        * ``True`` : the passed function will receive ndarray
          objects instead.
          If you are just applying a NumPy reduction function this will
          achieve much better performance.

    engine : str, default None
        * ``'cython'`` : Runs rolling apply through C-extensions from cython.
        * ``'numba'`` : Runs rolling apply through JIT compiled code from numba.
          Only available when ``raw`` is set to ``True``.
        * ``None`` : Defaults to ``'cython'`` or globally setting ``compute.use_numba``

    engine_kwargs : dict, default None
        * For ``'cython'`` engine, there are no accepted ``engine_kwargs``
        * For ``'numba'`` engine, the engine can accept ``nopython``, ``nogil``
          and ``parallel`` dictionary keys. The values must either be ``True`` or
          ``False``. The default ``engine_kwargs`` for the ``'numba'`` engine is
          ``{{'nopython': True, 'nogil': False, 'parallel': False}}`` and will be
          applied to both the ``func`` and the ``apply`` rolling aggregation.

    args : tuple, default None
        Positional arguments to be passed into func.

    kwargs : dict, default None
        Keyword arguments to be passed into func.\n
    """
).replace("\n", "", 1)

numba_notes = (
    "See :ref:`window.numba_engine` and :ref:`enhancingperf.numba` for "
    "extended documentation and performance considerations for the Numba engine.\n\n"
)


def window_agg_numba_parameters(version: str = "1.3") -> str:
    return (
        dedent(
            """
    engine : str, default None
        * ``'cython'`` : Runs the operation through C-extensions from cython.
        * ``'numba'`` : Runs the operation through JIT compiled code from numba.
        * ``None`` : Defaults to ``'cython'`` or globally setting ``compute.use_numba``

          .. versionadded:: {version}.0

    engine_kwargs : dict, default None
        * For ``'cython'`` engine, there are no accepted ``engine_kwargs``
        * For ``'numba'`` engine, the engine can accept ``nopython``, ``nogil``
          and ``parallel`` dictionary keys. The values must either be ``True`` or
          ``False``. The default ``engine_kwargs`` for the ``'numba'`` engine is
          ``{{'nopython': True, 'nogil': False, 'parallel': False}}``

          .. versionadded:: {version}.0\n
    """
        )
        .replace("\n", "", 1)
        .replace("{version}", version)
    )
```
