## Supplementary software v0.2.1 for "Virtual control arms for paediatric myopia trials: external validation of axial-elongation models": ewm.py

```
from __future__ import annotations

import datetime
from functools import partial
from textwrap import dedent
from typing import TYPE_CHECKING

import numpy as np

from pandas._libs.tslibs import Timedelta
import pandas._libs.window.aggregations as window_aggregations
from pandas.util._decorators import doc

from pandas.core.dtypes.common import (
    is_datetime64_dtype,
    is_numeric_dtype,
)
from pandas.core.dtypes.dtypes import DatetimeTZDtype
from pandas.core.dtypes.generic import ABCSeries
from pandas.core.dtypes.missing import isna

from pandas.core import common
from pandas.core.arrays.datetimelike import dtype_to_unit
from pandas.core.indexers.objects import (
    BaseIndexer,
    ExponentialMovingWindowIndexer,
    GroupbyIndexer,
)
from pandas.core.util.numba_ import (
    get_jit_arguments,
    maybe_use_numba,
)
from pandas.core.window.common import zsqrt
from pandas.core.window.doc import (
    _shared_docs,
    create_section_header,
    kwargs_numeric_only,
    numba_notes,
    template_header,
    template_returns,
    template_see_also,
    window_agg_numba_parameters,
)
from pandas.core.window.numba_ import (
    generate_numba_ewm_func,
    generate_numba_ewm_table_func,
)
from pandas.core.window.online import (
    EWMMeanState,
    generate_online_numba_ewma_func,
)
from pandas.core.window.rolling import (
    BaseWindow,
    BaseWindowGroupby,
)

if TYPE_CHECKING:
    from pandas._typing import (
        Axis,
        TimedeltaConvertibleTypes,
        npt,
    )

    from pandas import (
        DataFrame,
        Series,
    )
    from pandas.core.generic import NDFrame


def get_center_of_mass(
    comass: float | None,
    span: float | None,
    halflife: float | None,
    alpha: float | None,
) -> float:
    valid_count = common.count_not_none(comass, span, halflife, alpha)
    if valid_count > 1:
        raise ValueError("comass, span, halflife, and alpha are mutually exclusive")

    # Convert to center of mass; domain checks ensure 0 < alpha <= 1
    if comass is not None:
        if comass < 0:
            raise ValueError("comass must satisfy: comass >= 0")
    elif span is not None:
        if span < 1:
            raise ValueError("span must satisfy: span >= 1")
        comass = (span - 1) / 2
    elif halflife is not None:
        if halflife <= 0:
            raise ValueError("halflife must satisfy: halflife > 0")
        decay = 1 - np.exp(np.log(0.5) / halflife)
        comass = 1 / decay - 1
    elif alpha is not None:
        if alpha <= 0 or alpha > 1:
            raise ValueError("alpha must satisfy: 0 < alpha <= 1")
        comass = (1 - alpha) / alpha
    else:
        raise ValueError("Must pass one of comass, span, halflife, or alpha")

    return float(comass)


def _calculate_deltas(
    times: np.ndarray | NDFrame,
    halflife: float | TimedeltaConvertibleTypes | None,
) -> npt.NDArray[np.float64]:
    """
    Return the diff of the times divided by the half-life. These values are used in
    the calculation of the ewm mean.

    Parameters
    ----------
    times : np.ndarray, Series
        Times corresponding to the observations. Must be monotonically increasing
        and ``datetime64[ns]`` dtype.
    halflife : float, str, timedelta, optional
        Half-life specifying the decay

    Returns
    -------
    np.ndarray
        Diff of the times divided by the half-life
    """
    unit = dtype_to_unit(times.dtype)
    if isinstance(times, ABCSeries):
        times = times._values
    _times = np.asarray(times.view(np.int64), dtype=np.float64)
    _halflife = float(Timedelta(halflife).as_unit(unit)._value)
    return np.diff(_times) / _halflife


class ExponentialMovingWindow(BaseWindow):
    r"""
    Provide exponentially weighted (EW) calculations.

    Exactly one of ``com``, ``span``, ``halflife``, or ``alpha`` must be
    provided if ``times`` is not provided. If ``times`` is provided,
    ``halflife`` and one of ``com``, ``span`` or ``alpha`` may be provided.

    Parameters
    ----------
    com : float, optional
        Specify decay in terms of center of mass

        :math:`\alpha = 1 / (1 + com)`, for :math:`com \geq 0`.

    span : float, optional
        Specify decay in terms of span

        :math:`\alpha = 2 / (span + 1)`, for :math:`span \geq 1`.

    halflife : float, str, timedelta, optional
        Specify decay in terms of half-life

        :math:`\alpha = 1 - \exp\left(-\ln(2) / halflife\right)`, for
        :math:`halflife > 0`.

        If ``times`` is specified, a timedelta convertible unit over which an
        observation decays to half its value. Only applicable to ``mean()``,
        and halflife value will not apply to the other functions.

    alpha : float, optional
        Specify smoothing factor :math:`\alpha` directly

        :math:`0 < \alpha \leq 1`.

    min_periods : int, default 0
        Minimum number of observations in window required to have a value;
        otherwise, result is ``np.nan``.

    adjust : bool, default True
        Divide by decaying adjustment factor in beginning periods to account
        for imbalance in relative weightings (viewing EWMA as a moving average).

        - When ``adjust=True`` (default), the EW function is calculated using weights
          :math:`w_i = (1 - \alpha)^i`. For example, the EW moving average of the series
          [:math:`x_0, x_1, ..., x_t`] would be:

        .. math::
            y_t = \frac{x_t + (1 - \alpha)x_{t-1} + (1 - \alpha)^2 x_{t-2} + ... + (1 -
            \alpha)^t x_0}{1 + (1 - \alpha) + (1 - \alpha)^2 + ... + (1 - \alpha)^t}

        - When ``adjust=False``, the exponentially weighted function is calculated
          recursively:

        .. math::
            \begin{split}
                y_0 &= x_0\\
                y_t &= (1 - \alpha) y_{t-1} + \alpha x_t,
            \end{split}
    ignore_na : bool, default False
        Ignore missing values when calculating weights.

        - When ``ignore_na=False`` (default), weights are based on absolute positions.
          For example, the weights of :math:`x_0` and :math:`x_2` used in calculating
          the final weighted average of [:math:`x_0`, None, :math:`x_2`] are
          :math:`(1-\alpha)^2` and :math:`1` if ``adjust=True``, and
          :math:`(1-\alpha)^2` and :math:`\alpha` if ``adjust=False``.

        - When ``ignore_na=True``, weights are based
          on relative positions. For example, the weights of :math:`x_0` and :math:`x_2`
          used in calculating the final weighted average of
          [:math:`x_0`, None, :math:`x_2`] are :math:`1-\alpha` and :math:`1` if
          ``adjust=True``, and :math:`1-\alpha` and :math:`\alpha` if ``adjust=False``.

    axis : {0, 1}, default 0
        If ``0`` or ``'index'``, calculate across the rows.

        If ``1`` or ``'columns'``, calculate across the columns.

        For `Series` this parameter is unused and defaults to 0.

    times : np.ndarray, Series, default None

        Only applicable to ``mean()``.

        Times corresponding to the observations. Must be monotonically increasing and
        ``datetime64[ns]`` dtype.

        If 1-D array like, a sequence with the same shape as the observations.

    method : str {'single', 'table'}, default 'single'
        .. versionadded:: 1.4.0

        Execute the rolling operation per single column or row (``'single'``)
        or over the entire object (``'table'``).

        This argument is only implemented when specifying ``engine='numba'``
        in the method call.

        Only applicable to ``mean()``

    Returns
    -------
    pandas.api.typing.ExponentialMovingWindow

    See Also
    --------
    rolling : Provides rolling window calculations.
    expanding : Provides expanding transformations.

    Notes
    -----
    See :ref:`Windowing Operations <window.exponentially_weighted>`
    for further usage details and examples.

    Examples
    --------
    >>> df = pd.DataFrame({'B': [0, 1, 2, np.nan, 4]})
    >>> df
         B
    0  0.0
    1  1.0
    2  2.0
    3  NaN
    4  4.0

    >>> df.ewm(com=0.5).mean()
              B
    0  0.000000
    1  0.750000
    2  1.615385
    3  1.615385
    4  3.670213
    >>> df.ewm(alpha=2 / 3).mean()
              B
    0  0.000000
    1  0.750000
    2  1.615385
    3  1.615385
    4  3.670213

    **adjust**

    >>> df.ewm(com=0.5, adjust=True).mean()
              B
    0  0.000000
    1  0.750000
    2  1.615385
    3  1.615385
    4  3.670213
    >>> df.ewm(com=0.5, adjust=False).mean()
              B
    0  0.000000
    1  0.666667
    2  1.555556
    3  1.555556
    4  3.650794

    **ignore_na**

    >>> df.ewm(com=0.5, ignore_na=True).mean()
              B
    0  0.000000
    1  0.750000
    2  1.615385
    3  1.615385
    4  3.225000
    >>> df.ewm(com=0.5, ignore_na=False).mean()
              B
    0  0.000000
    1  0.750000
    2  1.615385
    3  1.615385
    4  3.670213

    **times**

    Exponentially weighted mean with weights calculated with a timedelta ``halflife``
    relative to ``times``.

    >>> times = ['2020-01-01', '2020-01-03', '2020-01-10', '2020-01-15', '2020-01-17']
    >>> df.ewm(halflife='4 days', times=pd.DatetimeIndex(times)).mean()
              B
    0  0.000000
    1  0.585786
    2  1.523889
    3  1.523889
    4  3.233686
    """

    _attributes = [
        "com",
        "span",
        "halflife",
        "alpha",
        "min_periods",
        "adjust",
        "ignore_na",
        "axis",
        "times",
        "method",
    ]

    def __init__(
        self,
        obj: NDFrame,
        com: float | None = None,
        span: float | None = None,
        halflife: float | TimedeltaConvertibleTypes | None = None,
        alpha: float | None = None,
        min_periods: int | None = 0,
        adjust: bool = True,
        ignore_na: bool = False,
        axis: Axis = 0,
        times: np.ndarray | NDFrame | None = None,
        method: str = "single",
        *,
        selection=None,
    ) -> None:
        super().__init__(
            obj=obj,
            min_periods=1 if min_periods is None else max(int(min_periods), 1),
            on=None,
            center=False,
            closed=None,
            method=method,
            axis=axis,
            selection=selection,
        )
        self.com = com
        self.span = span
        self.halflife = halflife
        self.alpha = alpha
        self.adjust = adjust
        self.ignore_na = ignore_na
        self.times = times
        if self.times is not None:
            if not self.adjust:
                raise NotImplementedError("times is not supported with adjust=False.")
            times_dtype = getattr(self.times, "dtype", None)
            if not (
                is_datetime64_dtype(times_dtype)
                or isinstance(times_dtype, DatetimeTZDtype)
            ):
                raise ValueError("times must be datetime64 dtype.")
            if len(self.times) != len(obj):
                raise ValueError("times must be the same length as the object.")
            if not isinstance(self.halflife, (str, datetime.timedelta, np.timedelta64)):
                raise ValueError("halflife must be a timedelta convertible object")
            if isna(self.times).any():
                raise ValueError("Cannot convert NaT values to integer")
            self._deltas = _calculate_deltas(self.times, self.halflife)
            # Halflife is no longer applicable when calculating COM
            # But allow COM to still be calculated if the user passes other decay args
            if common.count_not_none(self.com, self.span, self.alpha) > 0:
                self._com = get_center_of_mass(self.com, self.span, None, self.alpha)
            else:
                self._com = 1.0
        else:
            if self.halflife is not None and isinstance(
                self.halflife, (str, datetime.timedelta, np.timedelta64)
            ):
                raise ValueError(
                    "halflife can only be a timedelta convertible argument if "
                    "times is not None."
                )
            # Without times, points are equally spaced
            self._deltas = np.ones(
                max(self.obj.shape[self.axis] - 1, 0), dtype=np.float64
            )
            self._com = get_center_of_mass(
                # error: Argument 3 to "get_center_of_mass" has incompatible type
                # "Union[float, Any, None, timedelta64, signedinteger[_64Bit]]";
                # expected "Optional[float]"
                self.com,
                self.span,
                self.halflife,  # type: ignore[arg-type]
                self.alpha,
            )

    def _check_window_bounds(
        self, start: np.ndarray, end: np.ndarray, num_vals: int
    ) -> None:
        # emw algorithms are iterative with each point
        # ExponentialMovingWindowIndexer "bounds" are the entire window
        pass

    def _get_window_indexer(self) -> BaseIndexer:
        """
        Return an indexer class that will compute the window start and end bounds
        """
        return ExponentialMovingWindowIndexer()

    def online(
        self, engine: str = "numba", engine_kwargs=None
    ) -> OnlineExponentialMovingWindow:
        """
        Return an ``OnlineExponentialMovingWindow`` object to calculate
        exponentially moving window aggregations in an online method.

        .. versionadded:: 1.3.0

        Parameters
        ----------
        engine: str, default ``'numba'``
            Execution engine to calculate online aggregations.
            Applies to all supported aggregation methods.

        engine_kwargs : dict, default None
            Applies to all supported aggregation methods.

            * For ``'numba'`` engine, the engine can accept ``nopython``, ``nogil``
              and ``parallel`` dictionary keys. The values must either be ``True`` or
              ``False``. The default ``engine_kwargs`` for the ``'numba'`` engine is
              ``{{'nopython': True, 'nogil': False, 'parallel': False}}`` and will be
              applied to the function

        Returns
        -------
        OnlineExponentialMovingWindow
        """
        return OnlineExponentialMovingWindow(
            obj=self.obj,
            com=self.com,
            span=self.span,
            halflife=self.halflife,
            alpha=self.alpha,
            min_periods=self.min_periods,
            adjust=self.adjust,
            ignore_na=self.ignore_na,
            axis=self.axis,
            times=self.times,
            engine=engine,
            engine_kwargs=engine_kwargs,
            selection=self._selection,
        )

    @doc(
        _shared_docs["aggregate"],
        see_also=dedent(
            """
        See Also
        --------
        pandas.DataFrame.rolling.aggregate
        """
        ),
        examples=dedent(
            """
        Examples
        --------
        >>> df = pd.DataFrame({"A": [1, 2, 3], "B": [4, 5, 6], "C": [7, 8, 9]})
        >>> df
           A  B  C
        0  1  4  7
        1  2  5  8
        2  3  6  9

        >>> df.ewm(alpha=0.5).mean()
                  A         B         C
        0  1.000000  4.000000  7.000000
        1  1.666667  4.666667  7.666667
        2  2.428571  5.428571  8.428571
        """
        ),
        klass="Series/Dataframe",
        axis="",
    )
    def aggregate(self, func, *args, **kwargs):
        return super().aggregate(func, *args, **kwargs)

    agg = aggregate

    @doc(
        template_header,
        create_section_header("Parameters"),
        kwargs_numeric_only,
        window_agg_numba_parameters(),
        create_section_header("Returns"),
        template_returns,
        create_section_header("See Also"),
        template_see_also,
        create_section_header("Notes"),
        numba_notes,
        create_section_header("Examples"),
        dedent(
            """\
        >>> ser = pd.Series([1, 2, 3, 4])
        >>> ser.ewm(alpha=.2).mean()
        0    1.000000
        1    1.555556
        2    2.147541
        3    2.775068
        dtype: float64
        """
        ),
        window_method="ewm",
        aggregation_description="(exponential weighted moment) mean",
        agg_method="mean",
    )
    def mean(
        self,
        numeric_only: bool = False,
        engine=None,
        engine_kwargs=None,
    ):
        if maybe_use_numba(engine):
            if self.method == "single":
                func = generate_numba_ewm_func
            else:
                func = generate_numba_ewm_table_func
            ewm_func = func(
                **get_jit_arguments(engine_kwargs),
                com=self._com,
                adjust=self.adjust,
                ignore_na=self.ignore_na,
                deltas=tuple(self._deltas),
                normalize=True,
            )
            return self._apply(ewm_func, name="mean")
        elif engine in ("cython", None):
            if engine_kwargs is not None:
                raise ValueError("cython engine does not accept engine_kwargs")

            deltas = None if self.times is None else self._deltas
            window_func = partial(
                window_aggregations.ewm,
                com=self._com,
                adjust=self.adjust,
                ignore_na=self.ignore_na,
                deltas=deltas,
                normalize=True,
            )
            return self._apply(window_func, name="mean", numeric_only=numeric_only)
        else:
            raise ValueError("engine must be either 'numba' or 'cython'")

    @doc(
        template_header,
        create_section_header("Parameters"),
        kwargs_numeric_only,
        window_agg_numba_parameters(),
        create_section_header("Returns"),
        template_returns,
        create_section_header("See Also"),
        template_see_also,
        create_section_header("Notes"),
        numba_notes,
        create_section_header("Examples"),
        dedent(
            """\
        >>> ser = pd.Series([1, 2, 3, 4])
        >>> ser.ewm(alpha=.2).sum()
        0    1.000
        1    2.800
        2    5.240
        3    8.192
        dtype: float64
        """
        ),
        window_method="ewm",
        aggregation_description="(exponential weighted moment) sum",
        agg_method="sum",
    )
    def sum(
        self,
        numeric_only: bool = False,
        engine=None,
        engine_kwargs=None,
    ):
        if not self.adjust:
            raise NotImplementedError("sum is not implemented with adjust=False")
        if maybe_use_numba(engine):
            if self.method == "single":
                func = generate_numba_ewm_func
            else:
                func = generate_numba_ewm_table_func
            ewm_func = func(
                **get_jit_arguments(engine_kwargs),
                com=self._com,
                adjust=self.adjust,
                ignore_na=self.ignore_na,
                deltas=tuple(self._deltas),
                normalize=False,
            )
            return self._apply(ewm_func, name="sum")
        elif engine in ("cython", None):
            if engine_kwargs is not None:
                raise ValueError("cython engine does not accept engine_kwargs")

            deltas = None if self.times is None else self._deltas
            window_func = partial(
                window_aggregations.ewm,
                com=self._com,
                adjust=self.adjust,
                ignore_na=self.ignore_na,
                deltas=deltas,
                normalize=False,
            )
            return self._apply(window_func, name="sum", numeric_only=numeric_only)
        else:
            raise ValueError("engine must be either 'numba' or 'cython'")

    @doc(
        template_header,
        create_section_header("Parameters"),
        dedent(
            """\
        bias : bool, default False
            Use a standard estimation bias correction.
        """
        ),
        kwargs_numeric_only,
        create_section_header("Returns"),
        template_returns,
        create_section_header("See Also"),
        template_see_also,
        create_section_header("Examples"),
        dedent(
            """\
        >>> ser = pd.Series([1, 2, 3, 4])
        >>> ser.ewm(alpha=.2).std()
        0         NaN
        1    0.707107
        2    0.995893
        3    1.277320
        dtype: float64
        """
        ),
        window_method="ewm",
        aggregation_description="(exponential weighted moment) standard deviation",
        agg_method="std",
    )
    def std(self, bias: bool = False, numeric_only: bool = False):
        if (
            numeric_only
            and self._selected_obj.ndim == 1
            and not is_numeric_dtype(self._selected_obj.dtype)
        ):
            # Raise directly so error message says std instead of var
            raise NotImplementedError(
                f"{type(self).__name__}.std does not implement numeric_only"
            )
        return zsqrt(self.var(bias=bias, numeric_only=numeric_only))

    @doc(
        template_header,
        create_section_header("Parameters"),
        dedent(
            """\
        bias : bool, default False
            Use a standard estimation bias correction.
        """
        ),
        kwargs_numeric_only,
        create_section_header("Returns"),
        template_returns,
        create_section_header("See Also"),
        template_see_also,
        create_section_header("Examples"),
        dedent(
            """\
        >>> ser = pd.Series([1, 2, 3, 4])
        >>> ser.ewm(alpha=.2).var()
        0         NaN
        1    0.500000
        2    0.991803
        3    1.631547
        dtype: float64
        """
        ),
        window_method="ewm",
        aggregation_description="(exponential weighted moment) variance",
        agg_method="var",
    )
    def var(self, bias: bool = False, numeric_only: bool = False):
        window_func = window_aggregations.ewmcov
        wfunc = partial(
            window_func,
            com=self._com,
            adjust=self.adjust,
            ignore_na=self.ignore_na,
            bias=bias,
        )

        def var_func(values, begin, end, min_periods):
            return wfunc(values, begin, end, min_periods, values)

        return self._apply(var_func, name="var", numeric_only=numeric_only)

    @doc(
        template_header,
        create_section_header("Parameters"),
        dedent(
            """\
        other : Series or DataFrame , optional
            If not supplied then will default to self and produce pairwise
            output.
        pairwise : bool, default None
            If False then only matching columns between self and other will be
            used and the output will be a DataFrame.
            If True then all pairwise combinations will be calculated and the
            output will be a MultiIndex DataFrame in the case of DataFrame
            inputs. In the case of missing elements, only complete pairwise
            observations will be used.
        bias : bool, default False
            Use a standard estimation bias correction.
        """
        ),
        kwargs_numeric_only,
        create_section_header("Returns"),
        template_returns,
        create_section_header("See Also"),
        template_see_also,
        create_section_header("Examples"),
        dedent(
            """\
        >>> ser1 = pd.Series([1, 2, 3, 4])
        >>> ser2 = pd.Series([10, 11, 13, 16])
        >>> ser1.ewm(alpha=.2).cov(ser2)
        0         NaN
        1    0.500000
        2    1.524590
        3    3.408836
        dtype: float64
        """
        ),
        window_method="ewm",
        aggregation_description="(exponential weighted moment) sample covariance",
        agg_method="cov",
    )
    def cov(
        self,
        other: DataFrame | Series | None = None,
        pairwise: bool | None = None,
        bias: bool = False,
        numeric_only: bool = False,
    ):
        from pandas import Series

        self._validate_numeric_only("cov", numeric_only)

        def cov_func(x, y):
            x_array = self._prep_values(x)
            y_array = self._prep_values(y)
            window_indexer = self._get_window_indexer()
            min_periods = (
                self.min_periods
                if self.min_periods is not None
                else window_indexer.window_size
            )
            start, end = window_indexer.get_window_bounds(
                num_values=len(x_array),
                min_periods=min_periods,
                center=self.center,
                closed=self.closed,
                step=self.step,
            )
            result = window_aggregations.ewmcov(
                x_array,
                start,
                end,
                # error: Argument 4 to "ewmcov" has incompatible type
                # "Optional[int]"; expected "int"
                self.min_periods,  # type: ignore[arg-type]
                y_array,
                self._com,
                self.adjust,
                self.ignore_na,
                bias,
            )
            return Series(result, index=x.index, name=x.name, copy=False)

        return self._apply_pairwise(
            self._selected_obj, other, pairwise, cov_func, numeric_only
        )

    @doc(
        template_header,
        create_section_header("Parameters"),
        dedent(
            """\
        other : Series or DataFrame, optional
            If not supplied then will default to self and produce pairwise
            output.
        pairwise : bool, default None
            If False then only matching columns between self and other will be
            used and the output will be a DataFrame.
            If True then all pairwise combinations will be calculated and the
            output will be a MultiIndex DataFrame in the case of DataFrame
            inputs. In the case of missing elements, only complete pairwise
            observations will be used.
        """
        ),
        kwargs_numeric_only,
        create_section_header("Returns"),
        template_returns,
        create_section_header("See Also"),
        template_see_also,
        create_section_header("Examples"),
        dedent(
            """\
        >>> ser1 = pd.Series([1, 2, 3, 4])
        >>> ser2 = pd.Series([10, 11, 13, 16])
        >>> ser1.ewm(alpha=.2).corr(ser2)
        0         NaN
        1    1.000000
        2    0.982821
        3    0.977802
        dtype: float64
        """
        ),
        window_method="ewm",
        aggregation_description="(exponential weighted moment) sample correlation",
        agg_method="corr",
    )
    def corr(
        self,
        other: DataFrame | Series | None = None,
        pairwise: bool | None = None,
        numeric_only: bool = False,
    ):
        from pandas import Series

        self._validate_numeric_only("corr", numeric_only)

        def cov_func(x, y):
            x_array = self._prep_values(x)
            y_array = self._prep_values(y)
            window_indexer = self._get_window_indexer()
            min_periods = (
                self.min_periods
                if self.min_periods is not None
                else window_indexer.window_size
            )
            start, end = window_indexer.get_window_bounds(
                num_values=len(x_array),
                min_periods=min_periods,
                center=self.center,
                closed=self.closed,
                step=self.step,
            )

            def _cov(X, Y):
                return window_aggregations.ewmcov(
                    X,
                    start,
                    end,
                    min_periods,
                    Y,
                    self._com,
                    self.adjust,
                    self.ignore_na,
                    True,
                )

            with np.errstate(all="ignore"):
                cov = _cov(x_array, y_array)
                x_var = _cov(x_array, x_array)
                y_var = _cov(y_array, y_array)
                result = cov / zsqrt(x_var * y_var)
            return Series(result, index=x.index, name=x.name, copy=False)

        return self._apply_pairwise(
            self._selected_obj, other, pairwise, cov_func, numeric_only
        )


class ExponentialMovingWindowGroupby(BaseWindowGroupby, ExponentialMovingWindow):
    """
    Provide an exponential moving window groupby implementation.
    """

    _attributes = ExponentialMovingWindow._attributes + BaseWindowGroupby._attributes

    def __init__(self, obj, *args, _grouper=None, **kwargs) -> None:
        super().__init__(obj, *args, _grouper=_grouper, **kwargs)

        if not obj.empty and self.times is not None:
            # sort the times and recalculate the deltas according to the groups
            groupby_order = np.concatenate(list(self._grouper.indices.values()))
            self._deltas = _calculate_deltas(
                self.times.take(groupby_order),
                self.halflife,
            )

    def _get_window_indexer(self) -> GroupbyIndexer:
        """
        Return an indexer class that will compute the window start and end bounds

        Returns
        -------
        GroupbyIndexer
        """
        window_indexer = GroupbyIndexer(
            groupby_indices=self._grouper.indices,
            window_indexer=ExponentialMovingWindowIndexer,
        )
        return window_indexer


class OnlineExponentialMovingWindow(ExponentialMovingWindow):
    def __init__(
        self,
        obj: NDFrame,
        com: float | None = None,
        span: float | None = None,
        halflife: float | TimedeltaConvertibleTypes | None = None,
        alpha: float | None = None,
        min_periods: int | None = 0,
        adjust: bool = True,
        ignore_na: bool = False,
        axis: Axis = 0,
        times: np.ndarray | NDFrame | None = None,
        engine: str = "numba",
        engine_kwargs: dict[str, bool] | None = None,
        *,
        selection=None,
    ) -> None:
        if times is not None:
            raise NotImplementedError(
                "times is not implemented with online operations."
            )
        super().__init__(
            obj=obj,
            com=com,
            span=span,
            halflife=halflife,
            alpha=alpha,
            min_periods=min_periods,
            adjust=adjust,
            ignore_na=ignore_na,
            axis=axis,
            times=times,
            selection=selection,
        )
        self._mean = EWMMeanState(
            self._com, self.adjust, self.ignore_na, self.axis, obj.shape
        )
        if maybe_use_numba(engine):
            self.engine = engine
            self.engine_kwargs = engine_kwargs
        else:
            raise ValueError("'numba' is the only supported engine")

    def reset(self) -> None:
        """
        Reset the state captured by `update` calls.
        """
        self._mean.reset()

    def aggregate(self, func, *args, **kwargs):
        raise NotImplementedError("aggregate is not implemented.")

    def std(self, bias: bool = False, *args, **kwargs):
        raise NotImplementedError("std is not implemented.")

    def corr(
        self,
        other: DataFrame | Series | None = None,
        pairwise: bool | None = None,
        numeric_only: bool = False,
    ):
        raise NotImplementedError("corr is not implemented.")

    def cov(
        self,
        other: DataFrame | Series | None = None,
        pairwise: bool | None = None,
        bias: bool = False,
        numeric_only: bool = False,
    ):
        raise NotImplementedError("cov is not implemented.")

    def var(self, bias: bool = False, numeric_only: bool = False):
        raise NotImplementedError("var is not implemented.")

    def mean(self, *args, update=None, update_times=None, **kwargs):
        """
        Calculate an online exponentially weighted mean.

        Parameters
        ----------
        update: DataFrame or Series, default None
            New values to continue calculating the
            exponentially weighted mean from the last values and weights.
            Values should be float64 dtype.

            ``update`` needs to be ``None`` the first time the
            exponentially weighted mean is calculated.

        update_times: Series or 1-D np.ndarray, default None
            New times to continue calculating the
            exponentially weighted mean from the last values and weights.
            If ``None``, values are assumed to be evenly spaced
            in time.
            This feature is currently unsupported.

        Returns
        -------
        DataFrame or Series

        Examples
        --------
        >>> df = pd.DataFrame({"a": range(5), "b": range(5, 10)})
        >>> online_ewm = df.head(2).ewm(0.5).online()
        >>> online_ewm.mean()
              a     b
        0  0.00  5.00
        1  0.75  5.75
        >>> online_ewm.mean(update=df.tail(3))
                  a         b
        2  1.615385  6.615385
        3  2.550000  7.550000
        4  3.520661  8.520661
        >>> online_ewm.reset()
        >>> online_ewm.mean()
              a     b
        0  0.00  5.00
        1  0.75  5.75
        """
        result_kwargs = {}
        is_frame = self._selected_obj.ndim == 2
        if update_times is not None:
            raise NotImplementedError("update_times is not implemented.")
        update_deltas = np.ones(
            max(self._selected_obj.shape[self.axis - 1] - 1, 0), dtype=np.float64
        )
        if update is not None:
            if self._mean.last_ewm is None:
                raise ValueError(
                    "Must call mean with update=None first before passing update"
                )
            result_from = 1
            result_kwargs["index"] = update.index
            if is_frame:
                last_value = self._mean.last_ewm[np.newaxis, :]
                result_kwargs["columns"] = update.columns
            else:
                last_value = self._mean.last_ewm
                result_kwargs["name"] = update.name
            np_array = np.concatenate((last_value, update.to_numpy()))
        else:
            result_from = 0
            result_kwargs["index"] = self._selected_obj.index
            if is_frame:
                result_kwargs["columns"] = self._selected_obj.columns
            else:
                result_kwargs["name"] = self._selected_obj.name
            np_array = self._selected_obj.astype(np.float64, copy=False).to_numpy()
        ewma_func = generate_online_numba_ewma_func(
            **get_jit_arguments(self.engine_kwargs)
        )
        result = self._mean.run_ewm(
            np_array if is_frame else np_array[:, np.newaxis],
            update_deltas,
            self.min_periods,
            ewma_func,
        )
        if not is_frame:
            result = result.squeeze()
        result = result[result_from:]
        result = self._selected_obj._constructor(result, **result_kwargs)
        return result
```
