## Supplementary software v0.2.1 for "Virtual control arms for paediatric myopia trials: external validation of axial-elongation models": expanding.py

```
from __future__ import annotations

from textwrap import dedent
from typing import (
    TYPE_CHECKING,
    Any,
    Callable,
    Literal,
)

from pandas.util._decorators import (
    deprecate_kwarg,
    doc,
)

from pandas.core.indexers.objects import (
    BaseIndexer,
    ExpandingIndexer,
    GroupbyIndexer,
)
from pandas.core.window.doc import (
    _shared_docs,
    create_section_header,
    kwargs_numeric_only,
    numba_notes,
    template_header,
    template_returns,
    template_see_also,
    window_agg_numba_parameters,
    window_apply_parameters,
)
from pandas.core.window.rolling import (
    BaseWindowGroupby,
    RollingAndExpandingMixin,
)

if TYPE_CHECKING:
    from pandas._typing import (
        Axis,
        QuantileInterpolation,
        WindowingRankType,
    )

    from pandas import (
        DataFrame,
        Series,
    )
    from pandas.core.generic import NDFrame


class Expanding(RollingAndExpandingMixin):
    """
    Provide expanding window calculations.

    Parameters
    ----------
    min_periods : int, default 1
        Minimum number of observations in window required to have a value;
        otherwise, result is ``np.nan``.

    axis : int or str, default 0
        If ``0`` or ``'index'``, roll across the rows.

        If ``1`` or ``'columns'``, roll across the columns.

        For `Series` this parameter is unused and defaults to 0.

    method : str {'single', 'table'}, default 'single'
        Execute the rolling operation per single column or row (``'single'``)
        or over the entire object (``'table'``).

        This argument is only implemented when specifying ``engine='numba'``
        in the method call.

        .. versionadded:: 1.3.0

    Returns
    -------
    pandas.api.typing.Expanding

    See Also
    --------
    rolling : Provides rolling window calculations.
    ewm : Provides exponential weighted functions.

    Notes
    -----
    See :ref:`Windowing Operations <window.expanding>` for further usage details
    and examples.

    Examples
    --------
    >>> df = pd.DataFrame({"B": [0, 1, 2, np.nan, 4]})
    >>> df
         B
    0  0.0
    1  1.0
    2  2.0
    3  NaN
    4  4.0

    **min_periods**

    Expanding sum with 1 vs 3 observations needed to calculate a value.

    >>> df.expanding(1).sum()
         B
    0  0.0
    1  1.0
    2  3.0
    3  3.0
    4  7.0
    >>> df.expanding(3).sum()
         B
    0  NaN
    1  NaN
    2  3.0
    3  3.0
    4  7.0
    """

    _attributes: list[str] = ["min_periods", "axis", "method"]

    def __init__(
        self,
        obj: NDFrame,
        min_periods: int = 1,
        axis: Axis = 0,
        method: str = "single",
        selection=None,
    ) -> None:
        super().__init__(
            obj=obj,
            min_periods=min_periods,
            axis=axis,
            method=method,
            selection=selection,
        )

    def _get_window_indexer(self) -> BaseIndexer:
        """
        Return an indexer class that will compute the window start and end bounds
        """
        return ExpandingIndexer()

    @doc(
        _shared_docs["aggregate"],
        see_also=dedent(
            """
        See Also
        --------
        pandas.DataFrame.aggregate : Similar DataFrame method.
        pandas.Series.aggregate : Similar Series method.
        """
        ),
        examples=dedent(
            """
        Examples
        --------
        >>> df = pd.DataFrame({"A": [1, 2, 3], "B": [4, 5, 6], "C": [7, 8, 9]})
        >>> df
           A  B  C
        0  1  4  7
        1  2  5  8
        2  3  6  9

        >>> df.ewm(alpha=0.5).mean()
                  A         B         C
        0  1.000000  4.000000  7.000000
        1  1.666667  4.666667  7.666667
        2  2.428571  5.428571  8.428571
        """
        ),
        klass="Series/Dataframe",
        axis="",
    )
    def aggregate(self, func, *args, **kwargs):
        return super().aggregate(func, *args, **kwargs)

    agg = aggregate

    @doc(
        template_header,
        create_section_header("Returns"),
        template_returns,
        create_section_header("See Also"),
        template_see_also,
        create_section_header("Examples"),
        dedent(
            """\
        >>> ser = pd.Series([1, 2, 3, 4], index=['a', 'b', 'c', 'd'])
        >>> ser.expanding().count()
        a    1.0
        b    2.0
        c    3.0
        d    4.0
        dtype: float64
        """
        ),
        window_method="expanding",
        aggregation_description="count of non NaN observations",
        agg_method="count",
    )
    def count(self, numeric_only: bool = False):
        return super().count(numeric_only=numeric_only)

    @doc(
        template_header,
        create_section_header("Parameters"),
        window_apply_parameters,
        create_section_header("Returns"),
        template_returns,
        create_section_header("See Also"),
        template_see_also,
        create_section_header("Examples"),
        dedent(
            """\
        >>> ser = pd.Series([1, 2, 3, 4], index=['a', 'b', 'c', 'd'])
        >>> ser.expanding().apply(lambda s: s.max() - 2 * s.min())
        a   -1.0
        b    0.0
        c    1.0
        d    2.0
        dtype: float64
        """
        ),
        window_method="expanding",
        aggregation_description="custom aggregation function",
        agg_method="apply",
    )
    def apply(
        self,
        func: Callable[..., Any],
        raw: bool = False,
        engine: Literal["cython", "numba"] | None = None,
        engine_kwargs: dict[str, bool] | None = None,
        args: tuple[Any, ...] | None = None,
        kwargs: dict[str, Any] | None = None,
    ):
        return super().apply(
            func,
            raw=raw,
            engine=engine,
            engine_kwargs=engine_kwargs,
            args=args,
            kwargs=kwargs,
        )

    @doc(
        template_header,
        create_section_header("Parameters"),
        kwargs_numeric_only,
        window_agg_numba_parameters(),
        create_section_header("Returns"),
        template_returns,
        create_section_header("See Also"),
        template_see_also,
        create_section_header("Notes"),
        numba_notes,
        create_section_header("Examples"),
        dedent(
            """\
        >>> ser = pd.Series([1, 2, 3, 4], index=['a', 'b', 'c', 'd'])
        >>> ser.expanding().sum()
        a     1.0
        b     3.0
        c     6.0
        d    10.0
        dtype: float64
        """
        ),
        window_method="expanding",
        aggregation_description="sum",
        agg_method="sum",
    )
    def sum(
        self,
        numeric_only: bool = False,
        engine: Literal["cython", "numba"] | None = None,
        engine_kwargs: dict[str, bool] | None = None,
    ):
        return super().sum(
            numeric_only=numeric_only,
            engine=engine,
            engine_kwargs=engine_kwargs,
        )

    @doc(
        template_header,
        create_section_header("Parameters"),
        kwargs_numeric_only,
        window_agg_numba_parameters(),
        create_section_header("Returns"),
        template_returns,
        create_section_header("See Also"),
        template_see_also,
        create_section_header("Notes"),
        numba_notes,
        create_section_header("Examples"),
        dedent(
            """\
        >>> ser = pd.Series([3, 2, 1, 4], index=['a', 'b', 'c', 'd'])
        >>> ser.expanding().max()
        a    3.0
        b    3.0
        c    3.0
        d    4.0
        dtype: float64
        """
        ),
        window_method="expanding",
        aggregation_description="maximum",
        agg_method="max",
    )
    def max(
        self,
        numeric_only: bool = False,
        engine: Literal["cython", "numba"] | None = None,
        engine_kwargs: dict[str, bool] | None = None,
    ):
        return super().max(
            numeric_only=numeric_only,
            engine=engine,
            engine_kwargs=engine_kwargs,
        )

    @doc(
        template_header,
        create_section_header("Parameters"),
        kwargs_numeric_only,
        window_agg_numba_parameters(),
        create_section_header("Returns"),
        template_returns,
        create_section_header("See Also"),
        template_see_also,
        create_section_header("Notes"),
        numba_notes,
        create_section_header("Examples"),
        dedent(
            """\
        >>> ser = pd.Series([2, 3, 4, 1], index=['a', 'b', 'c', 'd'])
        >>> ser.expanding().min()
        a    2.0
        b    2.0
        c    2.0
        d    1.0
        dtype: float64
        """
        ),
        window_method="expanding",
        aggregation_description="minimum",
        agg_method="min",
    )
    def min(
        self,
        numeric_only: bool = False,
        engine: Literal["cython", "numba"] | None = None,
        engine_kwargs: dict[str, bool] | None = None,
    ):
        return super().min(
            numeric_only=numeric_only,
            engine=engine,
            engine_kwargs=engine_kwargs,
        )

    @doc(
        template_header,
        create_section_header("Parameters"),
        kwargs_numeric_only,
        window_agg_numba_parameters(),
        create_section_header("Returns"),
        template_returns,
        create_section_header("See Also"),
        template_see_also,
        create_section_header("Notes"),
        numba_notes,
        create_section_header("Examples"),
        dedent(
            """\
        >>> ser = pd.Series([1, 2, 3, 4], index=['a', 'b', 'c', 'd'])
        >>> ser.expanding().mean()
        a    1.0
        b    1.5
        c    2.0
        d    2.5
        dtype: float64
        """
        ),
        window_method="expanding",
        aggregation_description="mean",
        agg_method="mean",
    )
    def mean(
        self,
        numeric_only: bool = False,
        engine: Literal["cython", "numba"] | None = None,
        engine_kwargs: dict[str, bool] | None = None,
    ):
        return super().mean(
            numeric_only=numeric_only,
            engine=engine,
            engine_kwargs=engine_kwargs,
        )

    @doc(
        template_header,
        create_section_header("Parameters"),
        kwargs_numeric_only,
        window_agg_numba_parameters(),
        create_section_header("Returns"),
        template_returns,
        create_section_header("See Also"),
        template_see_also,
        create_section_header("Notes"),
        numba_notes,
        create_section_header("Examples"),
        dedent(
            """\
        >>> ser = pd.Series([1, 2, 3, 4], index=['a', 'b', 'c', 'd'])
        >>> ser.expanding().median()
        a    1.0
        b    1.5
        c    2.0
        d    2.5
        dtype: float64
        """
        ),
        window_method="expanding",
        aggregation_description="median",
        agg_method="median",
    )
    def median(
        self,
        numeric_only: bool = False,
        engine: Literal["cython", "numba"] | None = None,
        engine_kwargs: dict[str, bool] | None = None,
    ):
        return super().median(
            numeric_only=numeric_only,
            engine=engine,
            engine_kwargs=engine_kwargs,
        )

    @doc(
        template_header,
        create_section_header("Parameters"),
        dedent(
            """
        ddof : int, default 1
            Delta Degrees of Freedom.  The divisor used in calculations
            is ``N - ddof``, where ``N`` represents the number of elements.\n
        """
        ).replace("\n", "", 1),
        kwargs_numeric_only,
        window_agg_numba_parameters("1.4"),
        create_section_header("Returns"),
        template_returns,
        create_section_header("See Also"),
        "numpy.std : Equivalent method for NumPy array.\n",
        template_see_also,
        create_section_header("Notes"),
        dedent(
            """
        The default ``ddof`` of 1 used in :meth:`Series.std` is different
        than the default ``ddof`` of 0 in :func:`numpy.std`.

        A minimum of one period is required for the rolling calculation.\n
        """
        ).replace("\n", "", 1),
        create_section_header("Examples"),
        dedent(
            """
        >>> s = pd.Series([5, 5, 6, 7, 5, 5, 5])

        >>> s.expanding(3).std()
        0         NaN
        1         NaN
        2    0.577350
        3    0.957427
        4    0.894427
        5    0.836660
        6    0.786796
        dtype: float64
        """
        ).replace("\n", "", 1),
        window_method="expanding",
        aggregation_description="standard deviation",
        agg_method="std",
    )
    def std(
        self,
        ddof: int = 1,
        numeric_only: bool = False,
        engine: Literal["cython", "numba"] | None = None,
        engine_kwargs: dict[str, bool] | None = None,
    ):
        return super().std(
            ddof=ddof,
            numeric_only=numeric_only,
            engine=engine,
            engine_kwargs=engine_kwargs,
        )

    @doc(
        template_header,
        create_section_header("Parameters"),
        dedent(
            """
        ddof : int, default 1
            Delta Degrees of Freedom.  The divisor used in calculations
            is ``N - ddof``, where ``N`` represents the number of elements.\n
        """
        ).replace("\n", "", 1),
        kwargs_numeric_only,
        window_agg_numba_parameters("1.4"),
        create_section_header("Returns"),
        template_returns,
        create_section_header("See Also"),
        "numpy.var : Equivalent method for NumPy array.\n",
        template_see_also,
        create_section_header("Notes"),
        dedent(
            """
        The default ``ddof`` of 1 used in :meth:`Series.var` is different
        than the default ``ddof`` of 0 in :func:`numpy.var`.

        A minimum of one period is required for the rolling calculation.\n
        """
        ).replace("\n", "", 1),
        create_section_header("Examples"),
        dedent(
            """
        >>> s = pd.Series([5, 5, 6, 7, 5, 5, 5])

        >>> s.expanding(3).var()
        0         NaN
        1         NaN
        2    0.333333
        3    0.916667
        4    0.800000
        5    0.700000
        6    0.619048
        dtype: float64
        """
        ).replace("\n", "", 1),
        window_method="expanding",
        aggregation_description="variance",
        agg_method="var",
    )
    def var(
        self,
        ddof: int = 1,
        numeric_only: bool = False,
        engine: Literal["cython", "numba"] | None = None,
        engine_kwargs: dict[str, bool] | None = None,
    ):
        return super().var(
            ddof=ddof,
            numeric_only=numeric_only,
            engine=engine,
            engine_kwargs=engine_kwargs,
        )

    @doc(
        template_header,
        create_section_header("Parameters"),
        dedent(
            """
        ddof : int, default 1
            Delta Degrees of Freedom.  The divisor used in calculations
            is ``N - ddof``, where ``N`` represents the number of elements.\n
        """
        ).replace("\n", "", 1),
        kwargs_numeric_only,
        create_section_header("Returns"),
        template_returns,
        create_section_header("See Also"),
        template_see_also,
        create_section_header("Notes"),
        "A minimum of one period is required for the calculation.\n\n",
        create_section_header("Examples"),
        dedent(
            """
        >>> s = pd.Series([0, 1, 2, 3])

        >>> s.expanding().sem()
        0         NaN
        1    0.707107
        2    0.707107
        3    0.745356
        dtype: float64
        """
        ).replace("\n", "", 1),
        window_method="expanding",
        aggregation_description="standard error of mean",
        agg_method="sem",
    )
    def sem(self, ddof: int = 1, numeric_only: bool = False):
        return super().sem(ddof=ddof, numeric_only=numeric_only)

    @doc(
        template_header,
        create_section_header("Parameters"),
        kwargs_numeric_only,
        create_section_header("Returns"),
        template_returns,
        create_section_header("See Also"),
        "scipy.stats.skew : Third moment of a probability density.\n",
        template_see_also,
        create_section_header("Notes"),
        "A minimum of three periods is required for the rolling calculation.\n\n",
        create_section_header("Examples"),
        dedent(
            """\
        >>> ser = pd.Series([-1, 0, 2, -1, 2], index=['a', 'b', 'c', 'd', 'e'])
        >>> ser.expanding().skew()
        a         NaN
        b         NaN
        c    0.935220
        d    1.414214
        e    0.315356
        dtype: float64
        """
        ),
        window_method="expanding",
        aggregation_description="unbiased skewness",
        agg_method="skew",
    )
    def skew(self, numeric_only: bool = False):
        return super().skew(numeric_only=numeric_only)

    @doc(
        template_header,
        create_section_header("Parameters"),
        kwargs_numeric_only,
        create_section_header("Returns"),
        template_returns,
        create_section_header("See Also"),
        "scipy.stats.kurtosis : Reference SciPy method.\n",
        template_see_also,
        create_section_header("Notes"),
        "A minimum of four periods is required for the calculation.\n\n",
        create_section_header("Examples"),
        dedent(
            """
        The example below will show a rolling calculation with a window size of
        four matching the equivalent function call using `scipy.stats`.

        >>> arr = [1, 2, 3, 4, 999]
        >>> import scipy.stats
        >>> print(f"{{scipy.stats.kurtosis(arr[:-1], bias=False):.6f}}")
        -1.200000
        >>> print(f"{{scipy.stats.kurtosis(arr, bias=False):.6f}}")
        4.999874
        >>> s = pd.Series(arr)
        >>> s.expanding(4).kurt()
        0         NaN
        1         NaN
        2         NaN
        3   -1.200000
        4    4.999874
        dtype: float64
        """
        ).replace("\n", "", 1),
        window_method="expanding",
        aggregation_description="Fisher's definition of kurtosis without bias",
        agg_method="kurt",
    )
    def kurt(self, numeric_only: bool = False):
        return super().kurt(numeric_only=numeric_only)

    @doc(
        template_header,
        create_section_header("Parameters"),
        dedent(
            """
        quantile : float
            Quantile to compute. 0 <= quantile <= 1.

            .. deprecated:: 2.1.0
                This will be renamed to 'q' in a future version.
        interpolation : {{'linear', 'lower', 'higher', 'midpoint', 'nearest'}}
            This optional parameter specifies the interpolation method to use,
            when the desired quantile lies between two data points `i` and `j`:

                * linear: `i + (j - i) * fraction`, where `fraction` is the
                  fractional part of the index surrounded by `i` and `j`.
                * lower: `i`.
                * higher: `j`.
                * nearest: `i` or `j` whichever is nearest.
                * midpoint: (`i` + `j`) / 2.
        """
        ).replace("\n", "", 1),
        kwargs_numeric_only,
        create_section_header("Returns"),
        template_returns,
        create_section_header("See Also"),
        template_see_also,
        create_section_header("Examples"),
        dedent(
            """\
        >>> ser = pd.Series([1, 2, 3, 4, 5, 6], index=['a', 'b', 'c', 'd', 'e', 'f'])
        >>> ser.expanding(min_periods=4).quantile(.25)
        a     NaN
        b     NaN
        c     NaN
        d    1.75
        e    2.00
        f    2.25
        dtype: float64
        """
        ),
        window_method="expanding",
        aggregation_description="quantile",
        agg_method="quantile",
    )
    @deprecate_kwarg(old_arg_name="quantile", new_arg_name="q")
    def quantile(
        self,
        q: float,
        interpolation: QuantileInterpolation = "linear",
        numeric_only: bool = False,
    ):
        return super().quantile(
            q=q,
            interpolation=interpolation,
            numeric_only=numeric_only,
        )

    @doc(
        template_header,
        ".. versionadded:: 1.4.0 \n\n",
        create_section_header("Parameters"),
        dedent(
            """
        method : {{'average', 'min', 'max'}}, default 'average'
            How to rank the group of records that have the same value (i.e. ties):

            * average: average rank of the group
            * min: lowest rank in the group
            * max: highest rank in the group

        ascending : bool, default True
            Whether or not the elements should be ranked in ascending order.
        pct : bool, default False
            Whether or not to display the returned rankings in percentile
            form.
        """
        ).replace("\n", "", 1),
        kwargs_numeric_only,
        create_section_header("Returns"),
        template_returns,
        create_section_header("See Also"),
        template_see_also,
        create_section_header("Examples"),
        dedent(
            """
        >>> s = pd.Series([1, 4, 2, 3, 5, 3])
        >>> s.expanding().rank()
        0    1.0
        1    2.0
        2    2.0
        3    3.0
        4    5.0
        5    3.5
        dtype: float64

        >>> s.expanding().rank(method="max")
        0    1.0
        1    2.0
        2    2.0
        3    3.0
        4    5.0
        5    4.0
        dtype: float64

        >>> s.expanding().rank(method="min")
        0    1.0
        1    2.0
        2    2.0
        3    3.0
        4    5.0
        5    3.0
        dtype: float64
        """
        ).replace("\n", "", 1),
        window_method="expanding",
        aggregation_description="rank",
        agg_method="rank",
    )
    def rank(
        self,
        method: WindowingRankType = "average",
        ascending: bool = True,
        pct: bool = False,
        numeric_only: bool = False,
    ):
        return super().rank(
            method=method,
            ascending=ascending,
            pct=pct,
            numeric_only=numeric_only,
        )

    @doc(
        template_header,
        create_section_header("Parameters"),
        dedent(
            """
        other : Series or DataFrame, optional
            If not supplied then will default to self and produce pairwise
            output.
        pairwise : bool, default None
            If False then only matching columns between self and other will be
            used and the output will be a DataFrame.
            If True then all pairwise combinations will be calculated and the
            output will be a MultiIndexed DataFrame in the case of DataFrame
            inputs. In the case of missing elements, only complete pairwise
            observations will be used.
        ddof : int, default 1
            Delta Degrees of Freedom.  The divisor used in calculations
            is ``N - ddof``, where ``N`` represents the number of elements.
        """
        ).replace("\n", "", 1),
        kwargs_numeric_only,
        create_section_header("Returns"),
        template_returns,
        create_section_header("See Also"),
        template_see_also,
        create_section_header("Examples"),
        dedent(
            """\
        >>> ser1 = pd.Series([1, 2, 3, 4], index=['a', 'b', 'c', 'd'])
        >>> ser2 = pd.Series([10, 11, 13, 16], index=['a', 'b', 'c', 'd'])
        >>> ser1.expanding().cov(ser2)
        a         NaN
        b    0.500000
        c    1.500000
        d    3.333333
        dtype: float64
        """
        ),
        window_method="expanding",
        aggregation_description="sample covariance",
        agg_method="cov",
    )
    def cov(
        self,
        other: DataFrame | Series | None = None,
        pairwise: bool | None = None,
        ddof: int = 1,
        numeric_only: bool = False,
    ):
        return super().cov(
            other=other,
            pairwise=pairwise,
            ddof=ddof,
            numeric_only=numeric_only,
        )

    @doc(
        template_header,
        create_section_header("Parameters"),
        dedent(
            """
        other : Series or DataFrame, optional
            If not supplied then will default to self and produce pairwise
            output.
        pairwise : bool, default None
            If False then only matching columns between self and other will be
            used and the output will be a DataFrame.
            If True then all pairwise combinations will be calculated and the
            output will be a MultiIndexed DataFrame in the case of DataFrame
            inputs. In the case of missing elements, only complete pairwise
            observations will be used.
        """
        ).replace("\n", "", 1),
        kwargs_numeric_only,
        create_section_header("Returns"),
        template_returns,
        create_section_header("See Also"),
        dedent(
            """
        cov : Similar method to calculate covariance.
        numpy.corrcoef : NumPy Pearson's correlation calculation.
        """
        ).replace("\n", "", 1),
        template_see_also,
        create_section_header("Notes"),
        dedent(
            """
        This function uses Pearson's definition of correlation
        (https://en.wikipedia.org/wiki/Pearson_correlation_coefficient).

        When `other` is not specified, the output will be self correlation (e.g.
        all 1's), except for :class:`~pandas.DataFrame` inputs with `pairwise`
        set to `True`.

        Function will return ``NaN`` for correlations of equal valued sequences;
        this is the result of a 0/0 division error.

        When `pairwise` is set to `False`, only matching columns between `self` and
        `other` will be used.

        When `pairwise` is set to `True`, the output will be a MultiIndex DataFrame
        with the original index on the first level, and the `other` DataFrame
        columns on the second level.

        In the case of missing elements, only complete pairwise observations
        will be used.\n
        """
        ),
        create_section_header("Examples"),
        dedent(
            """\
        >>> ser1 = pd.Series([1, 2, 3, 4], index=['a', 'b', 'c', 'd'])
        >>> ser2 = pd.Series([10, 11, 13, 16], index=['a', 'b', 'c', 'd'])
        >>> ser1.expanding().corr(ser2)
        a         NaN
        b    1.000000
        c    0.981981
        d    0.975900
        dtype: float64
        """
        ),
        window_method="expanding",
        aggregation_description="correlation",
        agg_method="corr",
    )
    def corr(
        self,
        other: DataFrame | Series | None = None,
        pairwise: bool | None = None,
        ddof: int = 1,
        numeric_only: bool = False,
    ):
        return super().corr(
            other=other,
            pairwise=pairwise,
            ddof=ddof,
            numeric_only=numeric_only,
        )


class ExpandingGroupby(BaseWindowGroupby, Expanding):
    """
    Provide a expanding groupby implementation.
    """

    _attributes = Expanding._attributes + BaseWindowGroupby._attributes

    def _get_window_indexer(self) -> GroupbyIndexer:
        """
        Return an indexer class that will compute the window start and end bounds

        Returns
        -------
        GroupbyIndexer
        """
        window_indexer = GroupbyIndexer(
            groupby_indices=self._grouper.indices,
            window_indexer=ExpandingIndexer,
        )
        return window_indexer
```
