## Supplementary software v0.2.1 for "Virtual control arms for paediatric myopia trials: external validation of axial-elongation models": numba_.py

```
from __future__ import annotations

import functools
from typing import (
    TYPE_CHECKING,
    Any,
    Callable,
)

import numpy as np

from pandas.compat._optional import import_optional_dependency

from pandas.core.util.numba_ import jit_user_function

if TYPE_CHECKING:
    from pandas._typing import Scalar


@functools.cache
def generate_numba_apply_func(
    func: Callable[..., Scalar],
    nopython: bool,
    nogil: bool,
    parallel: bool,
):
    """
    Generate a numba jitted apply function specified by values from engine_kwargs.

    1. jit the user's function
    2. Return a rolling apply function with the jitted function inline

    Configurations specified in engine_kwargs apply to both the user's
    function _AND_ the rolling apply function.

    Parameters
    ----------
    func : function
        function to be applied to each window and will be JITed
    nopython : bool
        nopython to be passed into numba.jit
    nogil : bool
        nogil to be passed into numba.jit
    parallel : bool
        parallel to be passed into numba.jit

    Returns
    -------
    Numba function
    """
    numba_func = jit_user_function(func)
    if TYPE_CHECKING:
        import numba
    else:
        numba = import_optional_dependency("numba")

    @numba.jit(nopython=nopython, nogil=nogil, parallel=parallel)
    def roll_apply(
        values: np.ndarray,
        begin: np.ndarray,
        end: np.ndarray,
        minimum_periods: int,
        *args: Any,
    ) -> np.ndarray:
        result = np.empty(len(begin))
        for i in numba.prange(len(result)):
            start = begin[i]
            stop = end[i]
            window = values[start:stop]
            count_nan = np.sum(np.isnan(window))
            if len(window) - count_nan >= minimum_periods:
                result[i] = numba_func(window, *args)
            else:
                result[i] = np.nan
        return result

    return roll_apply


@functools.cache
def generate_numba_ewm_func(
    nopython: bool,
    nogil: bool,
    parallel: bool,
    com: float,
    adjust: bool,
    ignore_na: bool,
    deltas: tuple,
    normalize: bool,
):
    """
    Generate a numba jitted ewm mean or sum function specified by values
    from engine_kwargs.

    Parameters
    ----------
    nopython : bool
        nopython to be passed into numba.jit
    nogil : bool
        nogil to be passed into numba.jit
    parallel : bool
        parallel to be passed into numba.jit
    com : float
    adjust : bool
    ignore_na : bool
    deltas : tuple
    normalize : bool

    Returns
    -------
    Numba function
    """
    if TYPE_CHECKING:
        import numba
    else:
        numba = import_optional_dependency("numba")

    @numba.jit(nopython=nopython, nogil=nogil, parallel=parallel)
    def ewm(
        values: np.ndarray,
        begin: np.ndarray,
        end: np.ndarray,
        minimum_periods: int,
    ) -> np.ndarray:
        result = np.empty(len(values))
        alpha = 1.0 / (1.0 + com)
        old_wt_factor = 1.0 - alpha
        new_wt = 1.0 if adjust else alpha

        for i in numba.prange(len(begin)):
            start = begin[i]
            stop = end[i]
            window = values[start:stop]
            sub_result = np.empty(len(window))

            weighted = window[0]
            nobs = int(not np.isnan(weighted))
            sub_result[0] = weighted if nobs >= minimum_periods else np.nan
            old_wt = 1.0

            for j in range(1, len(window)):
                cur = window[j]
                is_observation = not np.isnan(cur)
                nobs += is_observation
                if not np.isnan(weighted):
                    if is_observation or not ignore_na:
                        if normalize:
                            # note that len(deltas) = len(vals) - 1 and deltas[i]
                            # is to be used in conjunction with vals[i+1]
                            old_wt *= old_wt_factor ** deltas[start + j - 1]
                        else:
                            weighted = old_wt_factor * weighted
                        if is_observation:
                            if normalize:
                                # avoid numerical errors on constant series
                                if weighted != cur:
                                    weighted = old_wt * weighted + new_wt * cur
                                    if normalize:
                                        weighted = weighted / (old_wt + new_wt)
                                if adjust:
                                    old_wt += new_wt
                                else:
                                    old_wt = 1.0
                            else:
                                weighted += cur
                elif is_observation:
                    weighted = cur

                sub_result[j] = weighted if nobs >= minimum_periods else np.nan

            result[start:stop] = sub_result

        return result

    return ewm


@functools.cache
def generate_numba_table_func(
    func: Callable[..., np.ndarray],
    nopython: bool,
    nogil: bool,
    parallel: bool,
):
    """
    Generate a numba jitted function to apply window calculations table-wise.

    Func will be passed a M window size x N number of columns array, and
    must return a 1 x N number of columns array. Func is intended to operate
    row-wise, but the result will be transposed for axis=1.

    1. jit the user's function
    2. Return a rolling apply function with the jitted function inline

    Parameters
    ----------
    func : function
        function to be applied to each window and will be JITed
    nopython : bool
        nopython to be passed into numba.jit
    nogil : bool
        nogil to be passed into numba.jit
    parallel : bool
        parallel to be passed into numba.jit

    Returns
    -------
    Numba function
    """
    numba_func = jit_user_function(func)
    if TYPE_CHECKING:
        import numba
    else:
        numba = import_optional_dependency("numba")

    @numba.jit(nopython=nopython, nogil=nogil, parallel=parallel)
    def roll_table(
        values: np.ndarray,
        begin: np.ndarray,
        end: np.ndarray,
        minimum_periods: int,
        *args: Any,
    ):
        result = np.empty((len(begin), values.shape[1]))
        min_periods_mask = np.empty(result.shape)
        for i in numba.prange(len(result)):
            start = begin[i]
            stop = end[i]
            window = values[start:stop]
            count_nan = np.sum(np.isnan(window), axis=0)
            sub_result = numba_func(window, *args)
            nan_mask = len(window) - count_nan >= minimum_periods
            min_periods_mask[i, :] = nan_mask
            result[i, :] = sub_result
        result = np.where(min_periods_mask, result, np.nan)
        return result

    return roll_table


# This function will no longer be needed once numba supports
# axis for all np.nan* agg functions
# https://github.com/numba/numba/issues/1269
@functools.cache
def generate_manual_numpy_nan_agg_with_axis(nan_func):
    if TYPE_CHECKING:
        import numba
    else:
        numba = import_optional_dependency("numba")

    @numba.jit(nopython=True, nogil=True, parallel=True)
    def nan_agg_with_axis(table):
        result = np.empty(table.shape[1])
        for i in numba.prange(table.shape[1]):
            partition = table[:, i]
            result[i] = nan_func(partition)
        return result

    return nan_agg_with_axis


@functools.cache
def generate_numba_ewm_table_func(
    nopython: bool,
    nogil: bool,
    parallel: bool,
    com: float,
    adjust: bool,
    ignore_na: bool,
    deltas: tuple,
    normalize: bool,
):
    """
    Generate a numba jitted ewm mean or sum function applied table wise specified
    by values from engine_kwargs.

    Parameters
    ----------
    nopython : bool
        nopython to be passed into numba.jit
    nogil : bool
        nogil to be passed into numba.jit
    parallel : bool
        parallel to be passed into numba.jit
    com : float
    adjust : bool
    ignore_na : bool
    deltas : tuple
    normalize: bool

    Returns
    -------
    Numba function
    """
    if TYPE_CHECKING:
        import numba
    else:
        numba = import_optional_dependency("numba")

    @numba.jit(nopython=nopython, nogil=nogil, parallel=parallel)
    def ewm_table(
        values: np.ndarray,
        begin: np.ndarray,
        end: np.ndarray,
        minimum_periods: int,
    ) -> np.ndarray:
        alpha = 1.0 / (1.0 + com)
        old_wt_factor = 1.0 - alpha
        new_wt = 1.0 if adjust else alpha
        old_wt = np.ones(values.shape[1])

        result = np.empty(values.shape)
        weighted = values[0].copy()
        nobs = (~np.isnan(weighted)).astype(np.int64)
        result[0] = np.where(nobs >= minimum_periods, weighted, np.nan)
        for i in range(1, len(values)):
            cur = values[i]
            is_observations = ~np.isnan(cur)
            nobs += is_observations.astype(np.int64)
            for j in numba.prange(len(cur)):
                if not np.isnan(weighted[j]):
                    if is_observations[j] or not ignore_na:
                        if normalize:
                            # note that len(deltas) = len(vals) - 1 and deltas[i]
                            # is to be used in conjunction with vals[i+1]
                            old_wt[j] *= old_wt_factor ** deltas[i - 1]
                        else:
                            weighted[j] = old_wt_factor * weighted[j]
                        if is_observations[j]:
                            if normalize:
                                # avoid numerical errors on constant series
                                if weighted[j] != cur[j]:
                                    weighted[j] = (
                                        old_wt[j] * weighted[j] + new_wt * cur[j]
                                    )
                                    if normalize:
                                        weighted[j] = weighted[j] / (old_wt[j] + new_wt)
                                if adjust:
                                    old_wt[j] += new_wt
                                else:
                                    old_wt[j] = 1.0
                            else:
                                weighted[j] += cur[j]
                elif is_observations[j]:
                    weighted[j] = cur[j]

            result[i] = np.where(nobs >= minimum_periods, weighted, np.nan)

        return result

    return ewm_table
```
