## Supplementary software v0.2.1 for "Virtual control arms for paediatric myopia trials: external validation of axial-elongation models": online.py

```
from __future__ import annotations

from typing import TYPE_CHECKING

import numpy as np

from pandas.compat._optional import import_optional_dependency


def generate_online_numba_ewma_func(
    nopython: bool,
    nogil: bool,
    parallel: bool,
):
    """
    Generate a numba jitted groupby ewma function specified by values
    from engine_kwargs.

    Parameters
    ----------
    nopython : bool
        nopython to be passed into numba.jit
    nogil : bool
        nogil to be passed into numba.jit
    parallel : bool
        parallel to be passed into numba.jit

    Returns
    -------
    Numba function
    """
    if TYPE_CHECKING:
        import numba
    else:
        numba = import_optional_dependency("numba")

    @numba.jit(nopython=nopython, nogil=nogil, parallel=parallel)
    def online_ewma(
        values: np.ndarray,
        deltas: np.ndarray,
        minimum_periods: int,
        old_wt_factor: float,
        new_wt: float,
        old_wt: np.ndarray,
        adjust: bool,
        ignore_na: bool,
    ):
        """
        Compute online exponentially weighted mean per column over 2D values.

        Takes the first observation as is, then computes the subsequent
        exponentially weighted mean accounting minimum periods.
        """
        result = np.empty(values.shape)
        weighted_avg = values[0].copy()
        nobs = (~np.isnan(weighted_avg)).astype(np.int64)
        result[0] = np.where(nobs >= minimum_periods, weighted_avg, np.nan)

        for i in range(1, len(values)):
            cur = values[i]
            is_observations = ~np.isnan(cur)
            nobs += is_observations.astype(np.int64)
            for j in numba.prange(len(cur)):
                if not np.isnan(weighted_avg[j]):
                    if is_observations[j] or not ignore_na:
                        # note that len(deltas) = len(vals) - 1 and deltas[i] is to be
                        # used in conjunction with vals[i+1]
                        old_wt[j] *= old_wt_factor ** deltas[j - 1]
                        if is_observations[j]:
                            # avoid numerical errors on constant series
                            if weighted_avg[j] != cur[j]:
                                weighted_avg[j] = (
                                    (old_wt[j] * weighted_avg[j]) + (new_wt * cur[j])
                                ) / (old_wt[j] + new_wt)
                            if adjust:
                                old_wt[j] += new_wt
                            else:
                                old_wt[j] = 1.0
                elif is_observations[j]:
                    weighted_avg[j] = cur[j]

            result[i] = np.where(nobs >= minimum_periods, weighted_avg, np.nan)

        return result, old_wt

    return online_ewma


class EWMMeanState:
    def __init__(self, com, adjust, ignore_na, axis, shape) -> None:
        alpha = 1.0 / (1.0 + com)
        self.axis = axis
        self.shape = shape
        self.adjust = adjust
        self.ignore_na = ignore_na
        self.new_wt = 1.0 if adjust else alpha
        self.old_wt_factor = 1.0 - alpha
        self.old_wt = np.ones(self.shape[self.axis - 1])
        self.last_ewm = None

    def run_ewm(self, weighted_avg, deltas, min_periods, ewm_func):
        result, old_wt = ewm_func(
            weighted_avg,
            deltas,
            min_periods,
            self.old_wt_factor,
            self.new_wt,
            self.old_wt,
            self.adjust,
            self.ignore_na,
        )
        self.old_wt = old_wt
        self.last_ewm = result[-1]
        return result

    def reset(self) -> None:
        self.old_wt = np.ones(self.shape[self.axis - 1])
        self.last_ewm = None
```
