## Supplementary software v0.2.1 for "Virtual control arms for paediatric myopia trials: external validation of axial-elongation models": rolling.py

```
"""
Provide a generic structure to support window functions,
similar to how we have a Groupby object.
"""
from __future__ import annotations

import copy
from datetime import timedelta
from functools import partial
import inspect
from textwrap import dedent
from typing import (
    TYPE_CHECKING,
    Any,
    Callable,
    Literal,
)

import numpy as np

from pandas._libs.tslibs import (
    BaseOffset,
    Timedelta,
    to_offset,
)
import pandas._libs.window.aggregations as window_aggregations
from pandas.compat._optional import import_optional_dependency
from pandas.errors import DataError
from pandas.util._decorators import (
    deprecate_kwarg,
    doc,
)

from pandas.core.dtypes.common import (
    ensure_float64,
    is_bool,
    is_integer,
    is_numeric_dtype,
    needs_i8_conversion,
)
from pandas.core.dtypes.dtypes import ArrowDtype
from pandas.core.dtypes.generic import (
    ABCDataFrame,
    ABCSeries,
)
from pandas.core.dtypes.missing import notna

from pandas.core._numba import executor
from pandas.core.algorithms import factorize
from pandas.core.apply import ResamplerWindowApply
from pandas.core.arrays import ExtensionArray
from pandas.core.base import SelectionMixin
import pandas.core.common as com
from pandas.core.indexers.objects import (
    BaseIndexer,
    FixedWindowIndexer,
    GroupbyIndexer,
    VariableWindowIndexer,
)
from pandas.core.indexes.api import (
    DatetimeIndex,
    Index,
    MultiIndex,
    PeriodIndex,
    TimedeltaIndex,
)
from pandas.core.reshape.concat import concat
from pandas.core.util.numba_ import (
    get_jit_arguments,
    maybe_use_numba,
)
from pandas.core.window.common import (
    flex_binary_moment,
    zsqrt,
)
from pandas.core.window.doc import (
    _shared_docs,
    create_section_header,
    kwargs_numeric_only,
    kwargs_scipy,
    numba_notes,
    template_header,
    template_returns,
    template_see_also,
    window_agg_numba_parameters,
    window_apply_parameters,
)
from pandas.core.window.numba_ import (
    generate_manual_numpy_nan_agg_with_axis,
    generate_numba_apply_func,
    generate_numba_table_func,
)

if TYPE_CHECKING:
    from collections.abc import (
        Hashable,
        Iterator,
        Sized,
    )

    from pandas._typing import (
        ArrayLike,
        Axis,
        NDFrameT,
        QuantileInterpolation,
        WindowingRankType,
        npt,
    )

    from pandas import (
        DataFrame,
        Series,
    )
    from pandas.core.generic import NDFrame
    from pandas.core.groupby.ops import BaseGrouper

from pandas.core.arrays.datetimelike import dtype_to_unit


class BaseWindow(SelectionMixin):
    """Provides utilities for performing windowing operations."""

    _attributes: list[str] = []
    exclusions: frozenset[Hashable] = frozenset()
    _on: Index

    def __init__(
        self,
        obj: NDFrame,
        window=None,
        min_periods: int | None = None,
        center: bool | None = False,
        win_type: str | None = None,
        axis: Axis = 0,
        on: str | Index | None = None,
        closed: str | None = None,
        step: int | None = None,
        method: str = "single",
        *,
        selection=None,
    ) -> None:
        self.obj = obj
        self.on = on
        self.closed = closed
        self.step = step
        self.window = window
        self.min_periods = min_periods
        self.center = center
        self.win_type = win_type
        self.axis = obj._get_axis_number(axis) if axis is not None else None
        self.method = method
        self._win_freq_i8: int | None = None
        if self.on is None:
            if self.axis == 0:
                self._on = self.obj.index
            else:
                # i.e. self.axis == 1
                self._on = self.obj.columns
        elif isinstance(self.on, Index):
            self._on = self.on
        elif isinstance(self.obj, ABCDataFrame) and self.on in self.obj.columns:
            self._on = Index(self.obj[self.on])
        else:
            raise ValueError(
                f"invalid on specified as {self.on}, "
                "must be a column (of DataFrame), an Index or None"
            )

        self._selection = selection
        self._validate()

    def _validate(self) -> None:
        if self.center is not None and not is_bool(self.center):
            raise ValueError("center must be a boolean")
        if self.min_periods is not None:
            if not is_integer(self.min_periods):
                raise ValueError("min_periods must be an integer")
            if self.min_periods < 0:
                raise ValueError("min_periods must be >= 0")
            if is_integer(self.window) and self.min_periods > self.window:
                raise ValueError(
                    f"min_periods {self.min_periods} must be <= window {self.window}"
                )
        if self.closed is not None and self.closed not in [
            "right",
            "both",
            "left",
            "neither",
        ]:
            raise ValueError("closed must be 'right', 'left', 'both' or 'neither'")
        if not isinstance(self.obj, (ABCSeries, ABCDataFrame)):
            raise TypeError(f"invalid type: {type(self)}")
        if isinstance(self.window, BaseIndexer):
            # Validate that the passed BaseIndexer subclass has
            # a get_window_bounds with the correct signature.
            get_window_bounds_signature = inspect.signature(
                self.window.get_window_bounds
            ).parameters.keys()
            expected_signature = inspect.signature(
                BaseIndexer().get_window_bounds
            ).parameters.keys()
            if get_window_bounds_signature != expected_signature:
                raise ValueError(
                    f"{type(self.window).__name__} does not implement "
                    f"the correct signature for get_window_bounds"
                )
        if self.method not in ["table", "single"]:
            raise ValueError("method must be 'table' or 'single")
        if self.step is not None:
            if not is_integer(self.step):
                raise ValueError("step must be an integer")
            if self.step < 0:
                raise ValueError("step must be >= 0")

    def _check_window_bounds(
        self, start: np.ndarray, end: np.ndarray, num_vals: int
    ) -> None:
        if len(start) != len(end):
            raise ValueError(
                f"start ({len(start)}) and end ({len(end)}) bounds must be the "
                f"same length"
            )
        if len(start) != (num_vals + (self.step or 1) - 1) // (self.step or 1):
            raise ValueError(
                f"start and end bounds ({len(start)}) must be the same length "
                f"as the object ({num_vals}) divided by the step ({self.step}) "
                f"if given and rounded up"
            )

    def _slice_axis_for_step(self, index: Index, result: Sized | None = None) -> Index:
        """
        Slices the index for a given result and the preset step.
        """
        return (
            index
            if result is None or len(result) == len(index)
            else index[:: self.step]
        )

    def _validate_numeric_only(self, name: str, numeric_only: bool) -> None:
        """
        Validate numeric_only argument, raising if invalid for the input.

        Parameters
        ----------
        name : str
            Name of the operator (kernel).
        numeric_only : bool
            Value passed by user.
        """
        if (
            self._selected_obj.ndim == 1
            and numeric_only
            and not is_numeric_dtype(self._selected_obj.dtype)
        ):
            raise NotImplementedError(
                f"{type(self).__name__}.{name} does not implement numeric_only"
            )

    def _make_numeric_only(self, obj: NDFrameT) -> NDFrameT:
        """Subset DataFrame to numeric columns.

        Parameters
        ----------
        obj : DataFrame

        Returns
        -------
        obj subset to numeric-only columns.
        """
        result = obj.select_dtypes(include=["number"], exclude=["timedelta"])
        return result

    def _create_data(self, obj: NDFrameT, numeric_only: bool = False) -> NDFrameT:
        """
        Split data into blocks & return conformed data.
        """
        # filter out the on from the object
        if self.on is not None and not isinstance(self.on, Index) and obj.ndim == 2:
            obj = obj.reindex(columns=obj.columns.difference([self.on]), copy=False)
        if obj.ndim > 1 and (numeric_only or self.axis == 1):
            # GH: 20649 in case of mixed dtype and axis=1 we have to convert everything
            # to float to calculate the complete row at once. We exclude all non-numeric
            # dtypes.
            obj = self._make_numeric_only(obj)
        if self.axis == 1:
            obj = obj.astype("float64", copy=False)
            obj._mgr = obj._mgr.consolidate()
        return obj

    def _gotitem(self, key, ndim, subset=None):
        """
        Sub-classes to define. Return a sliced object.

        Parameters
        ----------
        key : str / list of selections
        ndim : {1, 2}
            requested ndim of result
        subset : object, default None
            subset to act on
        """
        # create a new object to prevent aliasing
        if subset is None:
            subset = self.obj

        # we need to make a shallow copy of ourselves
        # with the same groupby
        kwargs = {attr: getattr(self, attr) for attr in self._attributes}

        selection = self._infer_selection(key, subset)
        new_win = type(self)(subset, selection=selection, **kwargs)
        return new_win

    def __getattr__(self, attr: str):
        if attr in self._internal_names_set:
            return object.__getattribute__(self, attr)
        if attr in self.obj:
            return self[attr]

        raise AttributeError(
            f"'{type(self).__name__}' object has no attribute '{attr}'"
        )

    def _dir_additions(self):
        return self.obj._dir_additions()

    def __repr__(self) -> str:
        """
        Provide a nice str repr of our rolling object.
        """
        attrs_list = (
            f"{attr_name}={getattr(self, attr_name)}"
            for attr_name in self._attributes
            if getattr(self, attr_name, None) is not None and attr_name[0] != "_"
        )
        attrs = ",".join(attrs_list)
        return f"{type(self).__name__} [{attrs}]"

    def __iter__(self) -> Iterator:
        obj = self._selected_obj.set_axis(self._on)
        obj = self._create_data(obj)
        indexer = self._get_window_indexer()

        start, end = indexer.get_window_bounds(
            num_values=len(obj),
            min_periods=self.min_periods,
            center=self.center,
            closed=self.closed,
            step=self.step,
        )
        self._check_window_bounds(start, end, len(obj))

        for s, e in zip(start, end):
            result = obj.iloc[slice(s, e)]
            yield result

    def _prep_values(self, values: ArrayLike) -> np.ndarray:
        """Convert input to numpy arrays for Cython routines"""
        if needs_i8_conversion(values.dtype):
            raise NotImplementedError(
                f"ops for {type(self).__name__} for this "
                f"dtype {values.dtype} are not implemented"
            )
        # GH #12373 : rolling functions error on float32 data
        # make sure the data is coerced to float64
        try:
            if isinstance(values, ExtensionArray):
                values = values.to_numpy(np.float64, na_value=np.nan)
            else:
                values = ensure_float64(values)
        except (ValueError, TypeError) as err:
            raise TypeError(f"cannot handle this type -> {values.dtype}") from err

        # Convert inf to nan for C funcs
        inf = np.isinf(values)
        if inf.any():
            values = np.where(inf, np.nan, values)

        return values

    def _insert_on_column(self, result: DataFrame, obj: DataFrame) -> None:
        # if we have an 'on' column we want to put it back into
        # the results in the same location
        from pandas import Series

        if self.on is not None and not self._on.equals(obj.index):
            name = self._on.name
            extra_col = Series(self._on, index=self.obj.index, name=name, copy=False)
            if name in result.columns:
                # TODO: sure we want to overwrite results?
                result[name] = extra_col
            elif name in result.index.names:
                pass
            elif name in self._selected_obj.columns:
                # insert in the same location as we had in _selected_obj
                old_cols = self._selected_obj.columns
                new_cols = result.columns
                old_loc = old_cols.get_loc(name)
                overlap = new_cols.intersection(old_cols[:old_loc])
                new_loc = len(overlap)
                result.insert(new_loc, name, extra_col)
            else:
                # insert at the end
                result[name] = extra_col

    @property
    def _index_array(self) -> npt.NDArray[np.int64] | None:
        # TODO: why do we get here with e.g. MultiIndex?
        if isinstance(self._on, (PeriodIndex, DatetimeIndex, TimedeltaIndex)):
            return self._on.asi8
        elif isinstance(self._on.dtype, ArrowDtype) and self._on.dtype.kind in "mM":
            return self._on.to_numpy(dtype=np.int64)
        return None

    def _resolve_output(self, out: DataFrame, obj: DataFrame) -> DataFrame:
        """Validate and finalize result."""
        if out.shape[1] == 0 and obj.shape[1] > 0:
            raise DataError("No numeric types to aggregate")
        if out.shape[1] == 0:
            return obj.astype("float64")

        self._insert_on_column(out, obj)
        return out

    def _get_window_indexer(self) -> BaseIndexer:
        """
        Return an indexer class that will compute the window start and end bounds
        """
        if isinstance(self.window, BaseIndexer):
            return self.window
        if self._win_freq_i8 is not None:
            return VariableWindowIndexer(
                index_array=self._index_array,
                window_size=self._win_freq_i8,
                center=self.center,
            )
        return FixedWindowIndexer(window_size=self.window)

    def _apply_series(
        self, homogeneous_func: Callable[..., ArrayLike], name: str | None = None
    ) -> Series:
        """
        Series version of _apply_columnwise
        """
        obj = self._create_data(self._selected_obj)

        if name == "count":
            # GH 12541: Special case for count where we support date-like types
            obj = notna(obj).astype(int)
        try:
            values = self._prep_values(obj._values)
        except (TypeError, NotImplementedError) as err:
            raise DataError("No numeric types to aggregate") from err

        result = homogeneous_func(values)
        index = self._slice_axis_for_step(obj.index, result)
        return obj._constructor(result, index=index, name=obj.name)

    def _apply_columnwise(
        self,
        homogeneous_func: Callable[..., ArrayLike],
        name: str,
        numeric_only: bool = False,
    ) -> DataFrame | Series:
        """
        Apply the given function to the DataFrame broken down into homogeneous
        sub-frames.
        """
        self._validate_numeric_only(name, numeric_only)
        if self._selected_obj.ndim == 1:
            return self._apply_series(homogeneous_func, name)

        obj = self._create_data(self._selected_obj, numeric_only)
        if name == "count":
            # GH 12541: Special case for count where we support date-like types
            obj = notna(obj).astype(int)
            obj._mgr = obj._mgr.consolidate()

        if self.axis == 1:
            obj = obj.T

        taker = []
        res_values = []
        for i, arr in enumerate(obj._iter_column_arrays()):
            # GH#42736 operate column-wise instead of block-wise
            # As of 2.0, hfunc will raise for nuisance columns
            try:
                arr = self._prep_values(arr)
            except (TypeError, NotImplementedError) as err:
                raise DataError(
                    f"Cannot aggregate non-numeric type: {arr.dtype}"
                ) from err
            res = homogeneous_func(arr)
            res_values.append(res)
            taker.append(i)

        index = self._slice_axis_for_step(
            obj.index, res_values[0] if len(res_values) > 0 else None
        )
        df = type(obj)._from_arrays(
            res_values,
            index=index,
            columns=obj.columns.take(taker),
            verify_integrity=False,
        )

        if self.axis == 1:
            df = df.T

        return self._resolve_output(df, obj)

    def _apply_tablewise(
        self,
        homogeneous_func: Callable[..., ArrayLike],
        name: str | None = None,
        numeric_only: bool = False,
    ) -> DataFrame | Series:
        """
        Apply the given function to the DataFrame across the entire object
        """
        if self._selected_obj.ndim == 1:
            raise ValueError("method='table' not applicable for Series objects.")
        obj = self._create_data(self._selected_obj, numeric_only)
        values = self._prep_values(obj.to_numpy())
        values = values.T if self.axis == 1 else values
        result = homogeneous_func(values)
        result = result.T if self.axis == 1 else result
        index = self._slice_axis_for_step(obj.index, result)
        columns = (
            obj.columns
            if result.shape[1] == len(obj.columns)
            else obj.columns[:: self.step]
        )
        out = obj._constructor(result, index=index, columns=columns)

        return self._resolve_output(out, obj)

    def _apply_pairwise(
        self,
        target: DataFrame | Series,
        other: DataFrame | Series | None,
        pairwise: bool | None,
        func: Callable[[DataFrame | Series, DataFrame | Series], DataFrame | Series],
        numeric_only: bool,
    ) -> DataFrame | Series:
        """
        Apply the given pairwise function given 2 pandas objects (DataFrame/Series)
        """
        target = self._create_data(target, numeric_only)
        if other is None:
            other = target
            # only default unset
            pairwise = True if pairwise is None else pairwise
        elif not isinstance(other, (ABCDataFrame, ABCSeries)):
            raise ValueError("other must be a DataFrame or Series")
        elif other.ndim == 2 and numeric_only:
            other = self._make_numeric_only(other)

        return flex_binary_moment(target, other, func, pairwise=bool(pairwise))

    def _apply(
        self,
        func: Callable[..., Any],
        name: str,
        numeric_only: bool = False,
        numba_args: tuple[Any, ...] = (),
        **kwargs,
    ):
        """
        Rolling statistical measure using supplied function.

        Designed to be used with passed-in Cython array-based functions.

        Parameters
        ----------
        func : callable function to apply
        name : str,
        numba_args : tuple
            args to be passed when func is a numba func
        **kwargs
            additional arguments for rolling function and window function

        Returns
        -------
        y : type of input
        """
        window_indexer = self._get_window_indexer()
        min_periods = (
            self.min_periods
            if self.min_periods is not None
            else window_indexer.window_size
        )

        def homogeneous_func(values: np.ndarray):
            # calculation function

            if values.size == 0:
                return values.copy()

            def calc(x):
                start, end = window_indexer.get_window_bounds(
                    num_values=len(x),
                    min_periods=min_periods,
                    center=self.center,
                    closed=self.closed,
                    step=self.step,
                )
                self._check_window_bounds(start, end, len(x))

                return func(x, start, end, min_periods, *numba_args)

            with np.errstate(all="ignore"):
                result = calc(values)

            return result

        if self.method == "single":
            return self._apply_columnwise(homogeneous_func, name, numeric_only)
        else:
            return self._apply_tablewise(homogeneous_func, name, numeric_only)

    def _numba_apply(
        self,
        func: Callable[..., Any],
        engine_kwargs: dict[str, bool] | None = None,
        **func_kwargs,
    ):
        window_indexer = self._get_window_indexer()
        min_periods = (
            self.min_periods
            if self.min_periods is not None
            else window_indexer.window_size
        )
        obj = self._create_data(self._selected_obj)
        if self.axis == 1:
            obj = obj.T
        values = self._prep_values(obj.to_numpy())
        if values.ndim == 1:
            values = values.reshape(-1, 1)
        start, end = window_indexer.get_window_bounds(
            num_values=len(values),
            min_periods=min_periods,
            center=self.center,
            closed=self.closed,
            step=self.step,
        )
        self._check_window_bounds(start, end, len(values))
        # For now, map everything to float to match the Cython impl
        # even though it is wrong
        # TODO: Could preserve correct dtypes in future
        # xref #53214
        dtype_mapping = executor.float_dtype_mapping
        aggregator = executor.generate_shared_aggregator(
            func,
            dtype_mapping,
            is_grouped_kernel=False,
            **get_jit_arguments(engine_kwargs),
        )
        result = aggregator(
            values.T, start=start, end=end, min_periods=min_periods, **func_kwargs
        ).T
        result = result.T if self.axis == 1 else result
        index = self._slice_axis_for_step(obj.index, result)
        if obj.ndim == 1:
            result = result.squeeze()
            out = obj._constructor(result, index=index, name=obj.name)
            return out
        else:
            columns = self._slice_axis_for_step(obj.columns, result.T)
            out = obj._constructor(result, index=index, columns=columns)
            return self._resolve_output(out, obj)

    def aggregate(self, func, *args, **kwargs):
        result = ResamplerWindowApply(self, func, args=args, kwargs=kwargs).agg()
        if result is None:
            return self.apply(func, raw=False, args=args, kwargs=kwargs)
        return result

    agg = aggregate


class BaseWindowGroupby(BaseWindow):
    """
    Provide the groupby windowing facilities.
    """

    _grouper: BaseGrouper
    _as_index: bool
    _attributes: list[str] = ["_grouper"]

    def __init__(
        self,
        obj: DataFrame | Series,
        *args,
        _grouper: BaseGrouper,
        _as_index: bool = True,
        **kwargs,
    ) -> None:
        from pandas.core.groupby.ops import BaseGrouper

        if not isinstance(_grouper, BaseGrouper):
            raise ValueError("Must pass a BaseGrouper object.")
        self._grouper = _grouper
        self._as_index = _as_index
        # GH 32262: It's convention to keep the grouping column in
        # groupby.<agg_func>, but unexpected to users in
        # groupby.rolling.<agg_func>
        obj = obj.drop(columns=self._grouper.names, errors="ignore")
        # GH 15354
        if kwargs.get("step") is not None:
            raise NotImplementedError("step not implemented for groupby")
        super().__init__(obj, *args, **kwargs)

    def _apply(
        self,
        func: Callable[..., Any],
        name: str,
        numeric_only: bool = False,
        numba_args: tuple[Any, ...] = (),
        **kwargs,
    ) -> DataFrame | Series:
        result = super()._apply(
            func,
            name,
            numeric_only,
            numba_args,
            **kwargs,
        )
        # Reconstruct the resulting MultiIndex
        # 1st set of levels = group by labels
        # 2nd set of levels = original DataFrame/Series index
        grouped_object_index = self.obj.index
        grouped_index_name = [*grouped_object_index.names]
        groupby_keys = copy.copy(self._grouper.names)
        result_index_names = groupby_keys + grouped_index_name

        drop_columns = [
            key
            for key in self._grouper.names
            if key not in self.obj.index.names or key is None
        ]

        if len(drop_columns) != len(groupby_keys):
            # Our result will have still kept the column in the result
            result = result.drop(columns=drop_columns, errors="ignore")

        codes = self._grouper.codes
        levels = copy.copy(self._grouper.levels)

        group_indices = self._grouper.indices.values()
        if group_indices:
            indexer = np.concatenate(list(group_indices))
        else:
            indexer = np.array([], dtype=np.intp)
        codes = [c.take(indexer) for c in codes]

        # if the index of the original dataframe needs to be preserved, append
        # this index (but reordered) to the codes/levels from the groupby
        if grouped_object_index is not None:
            idx = grouped_object_index.take(indexer)
            if not isinstance(idx, MultiIndex):
                idx = MultiIndex.from_arrays([idx])
            codes.extend(list(idx.codes))
            levels.extend(list(idx.levels))

        result_index = MultiIndex(
            levels, codes, names=result_index_names, verify_integrity=False
        )

        result.index = result_index
        if not self._as_index:
            result = result.reset_index(level=list(range(len(groupby_keys))))
        return result

    def _apply_pairwise(
        self,
        target: DataFrame | Series,
        other: DataFrame | Series | None,
        pairwise: bool | None,
        func: Callable[[DataFrame | Series, DataFrame | Series], DataFrame | Series],
        numeric_only: bool,
    ) -> DataFrame | Series:
        """
        Apply the given pairwise function given 2 pandas objects (DataFrame/Series)
        """
        # Manually drop the grouping column first
        target = target.drop(columns=self._grouper.names, errors="ignore")
        result = super()._apply_pairwise(target, other, pairwise, func, numeric_only)
        # 1) Determine the levels + codes of the groupby levels
        if other is not None and not all(
            len(group) == len(other) for group in self._grouper.indices.values()
        ):
            # GH 42915
            # len(other) != len(any group), so must reindex (expand) the result
            # from flex_binary_moment to a "transform"-like result
            # per groupby combination
            old_result_len = len(result)
            result = concat(
                [
                    result.take(gb_indices).reindex(result.index)
                    for gb_indices in self._grouper.indices.values()
                ]
            )

            gb_pairs = (
                com.maybe_make_list(pair) for pair in self._grouper.indices.keys()
            )
            groupby_codes = []
            groupby_levels = []
            # e.g. [[1, 2], [4, 5]] as [[1, 4], [2, 5]]
            for gb_level_pair in map(list, zip(*gb_pairs)):
                labels = np.repeat(np.array(gb_level_pair), old_result_len)
                codes, levels = factorize(labels)
                groupby_codes.append(codes)
                groupby_levels.append(levels)
        else:
            # pairwise=True or len(other) == len(each group), so repeat
            # the groupby labels by the number of columns in the original object
            groupby_codes = self._grouper.codes
            # error: Incompatible types in assignment (expression has type
            # "List[Index]", variable has type "List[Union[ndarray, Index]]")
            groupby_levels = self._grouper.levels  # type: ignore[assignment]

            group_indices = self._grouper.indices.values()
            if group_indices:
                indexer = np.concatenate(list(group_indices))
            else:
                indexer = np.array([], dtype=np.intp)

            if target.ndim == 1:
                repeat_by = 1
            else:
                repeat_by = len(target.columns)
            groupby_codes = [
                np.repeat(c.take(indexer), repeat_by) for c in groupby_codes
            ]
        # 2) Determine the levels + codes of the result from super()._apply_pairwise
        if isinstance(result.index, MultiIndex):
            result_codes = list(result.index.codes)
            result_levels = list(result.index.levels)
            result_names = list(result.index.names)
        else:
            idx_codes, idx_levels = factorize(result.index)
            result_codes = [idx_codes]
            result_levels = [idx_levels]
            result_names = [result.index.name]

        # 3) Create the resulting index by combining 1) + 2)
        result_codes = groupby_codes + result_codes
        result_levels = groupby_levels + result_levels
        result_names = self._grouper.names + result_names

        result_index = MultiIndex(
            result_levels, result_codes, names=result_names, verify_integrity=False
        )
        result.index = result_index
        return result

    def _create_data(self, obj: NDFrameT, numeric_only: bool = False) -> NDFrameT:
        """
        Split data into blocks & return conformed data.
        """
        # Ensure the object we're rolling over is monotonically sorted relative
        # to the groups
        # GH 36197
        if not obj.empty:
            groupby_order = np.concatenate(list(self._grouper.indices.values())).astype(
                np.int64
            )
            obj = obj.take(groupby_order)
        return super()._create_data(obj, numeric_only)

    def _gotitem(self, key, ndim, subset=None):
        # we are setting the index on the actual object
        # here so our index is carried through to the selected obj
        # when we do the splitting for the groupby
        if self.on is not None:
            # GH 43355
            subset = self.obj.set_index(self._on)
        return super()._gotitem(key, ndim, subset=subset)


class Window(BaseWindow):
    """
    Provide rolling window calculations.

    Parameters
    ----------
    window : int, timedelta, str, offset, or BaseIndexer subclass
        Size of the moving window.

        If an integer, the fixed number of observations used for
        each window.

        If a timedelta, str, or offset, the time period of each window. Each
        window will be a variable sized based on the observations included in
        the time-period. This is only valid for datetimelike indexes.
        To learn more about the offsets & frequency strings, please see `this link
        <https://pandas.pydata.org/pandas-docs/stable/user_guide/timeseries.html#offset-aliases>`__.

        If a BaseIndexer subclass, the window boundaries
        based on the defined ``get_window_bounds`` method. Additional rolling
        keyword arguments, namely ``min_periods``, ``center``, ``closed`` and
        ``step`` will be passed to ``get_window_bounds``.

    min_periods : int, default None
        Minimum number of observations in window required to have a value;
        otherwise, result is ``np.nan``.

        For a window that is specified by an offset, ``min_periods`` will default to 1.

        For a window that is specified by an integer, ``min_periods`` will default
        to the size of the window.

    center : bool, default False
        If False, set the window labels as the right edge of the window index.

        If True, set the window labels as the center of the window index.

    win_type : str, default None
        If ``None``, all points are evenly weighted.

        If a string, it must be a valid `scipy.signal window function
        <https://docs.scipy.org/doc/scipy/reference/signal.windows.html#module-scipy.signal.windows>`__.

        Certain Scipy window types require additional parameters to be passed
        in the aggregation function. The additional parameters must match
        the keywords specified in the Scipy window type method signature.

    on : str, optional
        For a DataFrame, a column label or Index level on which
        to calculate the rolling window, rather than the DataFrame's index.

        Provided integer column is ignored and excluded from result since
        an integer index is not used to calculate the rolling window.

    axis : int or str, default 0
        If ``0`` or ``'index'``, roll across the rows.

        If ``1`` or ``'columns'``, roll across the columns.

        For `Series` this parameter is unused and defaults to 0.

        .. deprecated:: 2.1.0

            The axis keyword is deprecated. For ``axis=1``,
            transpose the DataFrame first instead.

    closed : str, default None
        If ``'right'``, the first point in the window is excluded from calculations.

        If ``'left'``, the last point in the window is excluded from calculations.

        If ``'both'``, the no points in the window are excluded from calculations.

        If ``'neither'``, the first and last points in the window are excluded
        from calculations.

        Default ``None`` (``'right'``).

    step : int, default None

        .. versionadded:: 1.5.0

        Evaluate the window at every ``step`` result, equivalent to slicing as
        ``[::step]``. ``window`` must be an integer. Using a step argument other
        than None or 1 will produce a result with a different shape than the input.

    method : str {'single', 'table'}, default 'single'

        .. versionadded:: 1.3.0

        Execute the rolling operation per single column or row (``'single'``)
        or over the entire object (``'table'``).

        This argument is only implemented when specifying ``engine='numba'``
        in the method call.

    Returns
    -------
    pandas.api.typing.Window or pandas.api.typing.Rolling
        An instance of Window is returned if ``win_type`` is passed. Otherwise,
        an instance of Rolling is returned.

    See Also
    --------
    expanding : Provides expanding transformations.
    ewm : Provides exponential weighted functions.

    Notes
    -----
    See :ref:`Windowing Operations <window.generic>` for further usage details
    and examples.

    Examples
    --------
    >>> df = pd.DataFrame({'B': [0, 1, 2, np.nan, 4]})
    >>> df
         B
    0  0.0
    1  1.0
    2  2.0
    3  NaN
    4  4.0

    **window**

    Rolling sum with a window length of 2 observations.

    >>> df.rolling(2).sum()
         B
    0  NaN
    1  1.0
    2  3.0
    3  NaN
    4  NaN

    Rolling sum with a window span of 2 seconds.

    >>> df_time = pd.DataFrame({'B': [0, 1, 2, np.nan, 4]},
    ...                        index=[pd.Timestamp('20130101 09:00:00'),
    ...                               pd.Timestamp('20130101 09:00:02'),
    ...                               pd.Timestamp('20130101 09:00:03'),
    ...                               pd.Timestamp('20130101 09:00:05'),
    ...                               pd.Timestamp('20130101 09:00:06')])

    >>> df_time
                           B
    2013-01-01 09:00:00  0.0
    2013-01-01 09:00:02  1.0
    2013-01-01 09:00:03  2.0
    2013-01-01 09:00:05  NaN
    2013-01-01 09:00:06  4.0

    >>> df_time.rolling('2s').sum()
                           B
    2013-01-01 09:00:00  0.0
    2013-01-01 09:00:02  1.0
    2013-01-01 09:00:03  3.0
    2013-01-01 09:00:05  NaN
    2013-01-01 09:00:06  4.0

    Rolling sum with forward looking windows with 2 observations.

    >>> indexer = pd.api.indexers.FixedForwardWindowIndexer(window_size=2)
    >>> df.rolling(window=indexer, min_periods=1).sum()
         B
    0  1.0
    1  3.0
    2  2.0
    3  4.0
    4  4.0

    **min_periods**

    Rolling sum with a window length of 2 observations, but only needs a minimum of 1
    observation to calculate a value.

    >>> df.rolling(2, min_periods=1).sum()
         B
    0  0.0
    1  1.0
    2  3.0
    3  2.0
    4  4.0

    **center**

    Rolling sum with the result assigned to the center of the window index.

    >>> df.rolling(3, min_periods=1, center=True).sum()
         B
    0  1.0
    1  3.0
    2  3.0
    3  6.0
    4  4.0

    >>> df.rolling(3, min_periods=1, center=False).sum()
         B
    0  0.0
    1  1.0
    2  3.0
    3  3.0
    4  6.0

    **step**

    Rolling sum with a window length of 2 observations, minimum of 1 observation to
    calculate a value, and a step of 2.

    >>> df.rolling(2, min_periods=1, step=2).sum()
         B
    0  0.0
    2  3.0
    4  4.0

    **win_type**

    Rolling sum with a window length of 2, using the Scipy ``'gaussian'``
    window type. ``std`` is required in the aggregation function.

    >>> df.rolling(2, win_type='gaussian').sum(std=3)
              B
    0       NaN
    1  0.986207
    2  2.958621
    3       NaN
    4       NaN

    **on**

    Rolling sum with a window length of 2 days.

    >>> df = pd.DataFrame({
    ...     'A': [pd.to_datetime('2020-01-01'),
    ...           pd.to_datetime('2020-01-01'),
    ...           pd.to_datetime('2020-01-02'),],
    ...     'B': [1, 2, 3], },
    ...     index=pd.date_range('2020', periods=3))

    >>> df
                        A  B
    2020-01-01 2020-01-01  1
    2020-01-02 2020-01-01  2
    2020-01-03 2020-01-02  3

    >>> df.rolling('2D', on='A').sum()
                        A    B
    2020-01-01 2020-01-01  1.0
    2020-01-02 2020-01-01  3.0
    2020-01-03 2020-01-02  6.0
    """

    _attributes = [
        "window",
        "min_periods",
        "center",
        "win_type",
        "axis",
        "on",
        "closed",
        "step",
        "method",
    ]

    def _validate(self):
        super()._validate()

        if not isinstance(self.win_type, str):
            raise ValueError(f"Invalid win_type {self.win_type}")
        signal = import_optional_dependency(
            "scipy.signal.windows", extra="Scipy is required to generate window weight."
        )
        self._scipy_weight_generator = getattr(signal, self.win_type, None)
        if self._scipy_weight_generator is None:
            raise ValueError(f"Invalid win_type {self.win_type}")

        if isinstance(self.window, BaseIndexer):
            raise NotImplementedError(
                "BaseIndexer subclasses not implemented with win_types."
            )
        if not is_integer(self.window) or self.window < 0:
            raise ValueError("window must be an integer 0 or greater")

        if self.method != "single":
            raise NotImplementedError("'single' is the only supported method type.")

    def _center_window(self, result: np.ndarray, offset: int) -> np.ndarray:
        """
        Center the result in the window for weighted rolling aggregations.
        """
        if offset > 0:
            lead_indexer = [slice(offset, None)]
            result = np.copy(result[tuple(lead_indexer)])
        return result

    def _apply(
        self,
        func: Callable[[np.ndarray, int, int], np.ndarray],
        name: str,
        numeric_only: bool = False,
        numba_args: tuple[Any, ...] = (),
        **kwargs,
    ):
        """
        Rolling with weights statistical measure using supplied function.

        Designed to be used with passed-in Cython array-based functions.

        Parameters
        ----------
        func : callable function to apply
        name : str,
        numeric_only : bool, default False
            Whether to only operate on bool, int, and float columns
        numba_args : tuple
            unused
        **kwargs
            additional arguments for scipy windows if necessary

        Returns
        -------
        y : type of input
        """
        # "None" not callable  [misc]
        window = self._scipy_weight_generator(  # type: ignore[misc]
            self.window, **kwargs
        )
        offset = (len(window) - 1) // 2 if self.center else 0

        def homogeneous_func(values: np.ndarray):
            # calculation function

            if values.size == 0:
                return values.copy()

            def calc(x):
                additional_nans = np.array([np.nan] * offset)
                x = np.concatenate((x, additional_nans))
                return func(
                    x,
                    window,
                    self.min_periods if self.min_periods is not None else len(window),
                )

            with np.errstate(all="ignore"):
                # Our weighted aggregations return memoryviews
                result = np.asarray(calc(values))

            if self.center:
                result = self._center_window(result, offset)

            return result

        return self._apply_columnwise(homogeneous_func, name, numeric_only)[
            :: self.step
        ]

    @doc(
        _shared_docs["aggregate"],
        see_also=dedent(
            """
        See Also
        --------
        pandas.DataFrame.aggregate : Similar DataFrame method.
        pandas.Series.aggregate : Similar Series method.
        """
        ),
        examples=dedent(
            """
        Examples
        --------
        >>> df = pd.DataFrame({"A": [1, 2, 3], "B": [4, 5, 6], "C": [7, 8, 9]})
        >>> df
           A  B  C
        0  1  4  7
        1  2  5  8
        2  3  6  9

        >>> df.rolling(2, win_type="boxcar").agg("mean")
             A    B    C
        0  NaN  NaN  NaN
        1  1.5  4.5  7.5
        2  2.5  5.5  8.5
        """
        ),
        klass="Series/DataFrame",
        axis="",
    )
    def aggregate(self, func, *args, **kwargs):
        result = ResamplerWindowApply(self, func, args=args, kwargs=kwargs).agg()
        if result is None:
            # these must apply directly
            result = func(self)

        return result

    agg = aggregate

    @doc(
        template_header,
        create_section_header("Parameters"),
        kwargs_numeric_only,
        kwargs_scipy,
        create_section_header("Returns"),
        template_returns,
        create_section_header("See Also"),
        template_see_also,
        create_section_header("Examples"),
        dedent(
            """\
        >>> ser = pd.Series([0, 1, 5, 2, 8])

        To get an instance of :class:`~pandas.core.window.rolling.Window` we need
        to pass the parameter `win_type`.

        >>> type(ser.rolling(2, win_type='gaussian'))
        <class 'pandas.core.window.rolling.Window'>

        In order to use the `SciPy` Gaussian window we need to provide the parameters
        `M` and `std`. The parameter `M` corresponds to 2 in our example.
        We pass the second parameter `std` as a parameter of the following method
        (`sum` in this case):

        >>> ser.rolling(2, win_type='gaussian').sum(std=3)
        0         NaN
        1    0.986207
        2    5.917243
        3    6.903450
        4    9.862071
        dtype: float64
        """
        ),
        window_method="rolling",
        aggregation_description="weighted window sum",
        agg_method="sum",
    )
    def sum(self, numeric_only: bool = False, **kwargs):
        window_func = window_aggregations.roll_weighted_sum
        # error: Argument 1 to "_apply" of "Window" has incompatible type
        # "Callable[[ndarray, ndarray, int], ndarray]"; expected
        # "Callable[[ndarray, int, int], ndarray]"
        return self._apply(
            window_func,  # type: ignore[arg-type]
            name="sum",
            numeric_only=numeric_only,
            **kwargs,
        )

    @doc(
        template_header,
        create_section_header("Parameters"),
        kwargs_numeric_only,
        kwargs_scipy,
        create_section_header("Returns"),
        template_returns,
        create_section_header("See Also"),
        template_see_also,
        create_section_header("Examples"),
        dedent(
            """\
        >>> ser = pd.Series([0, 1, 5, 2, 8])

        To get an instance of :class:`~pandas.core.window.rolling.Window` we need
        to pass the parameter `win_type`.

        >>> type(ser.rolling(2, win_type='gaussian'))
        <class 'pandas.core.window.rolling.Window'>

        In order to use the `SciPy` Gaussian window we need to provide the parameters
        `M` and `std`. The parameter `M` corresponds to 2 in our example.
        We pass the second parameter `std` as a parameter of the following method:

        >>> ser.rolling(2, win_type='gaussian').mean(std=3)
        0    NaN
        1    0.5
        2    3.0
        3    3.5
        4    5.0
        dtype: float64
        """
        ),
        window_method="rolling",
        aggregation_description="weighted window mean",
        agg_method="mean",
    )
    def mean(self, numeric_only: bool = False, **kwargs):
        window_func = window_aggregations.roll_weighted_mean
        # error: Argument 1 to "_apply" of "Window" has incompatible type
        # "Callable[[ndarray, ndarray, int], ndarray]"; expected
        # "Callable[[ndarray, int, int], ndarray]"
        return self._apply(
            window_func,  # type: ignore[arg-type]
            name="mean",
            numeric_only=numeric_only,
            **kwargs,
        )

    @doc(
        template_header,
        create_section_header("Parameters"),
        kwargs_numeric_only,
        kwargs_scipy,
        create_section_header("Returns"),
        template_returns,
        create_section_header("See Also"),
        template_see_also,
        create_section_header("Examples"),
        dedent(
            """\
        >>> ser = pd.Series([0, 1, 5, 2, 8])

        To get an instance of :class:`~pandas.core.window.rolling.Window` we need
        to pass the parameter `win_type`.

        >>> type(ser.rolling(2, win_type='gaussian'))
        <class 'pandas.core.window.rolling.Window'>

        In order to use the `SciPy` Gaussian window we need to provide the parameters
        `M` and `std`. The parameter `M` corresponds to 2 in our example.
        We pass the second parameter `std` as a parameter of the following method:

        >>> ser.rolling(2, win_type='gaussian').var(std=3)
        0     NaN
        1     0.5
        2     8.0
        3     4.5
        4    18.0
        dtype: float64
        """
        ),
        window_method="rolling",
        aggregation_description="weighted window variance",
        agg_method="var",
    )
    def var(self, ddof: int = 1, numeric_only: bool = False, **kwargs):
        window_func = partial(window_aggregations.roll_weighted_var, ddof=ddof)
        kwargs.pop("name", None)
        return self._apply(window_func, name="var", numeric_only=numeric_only, **kwargs)

    @doc(
        template_header,
        create_section_header("Parameters"),
        kwargs_numeric_only,
        kwargs_scipy,
        create_section_header("Returns"),
        template_returns,
        create_section_header("See Also"),
        template_see_also,
        create_section_header("Examples"),
        dedent(
            """\
        >>> ser = pd.Series([0, 1, 5, 2, 8])

        To get an instance of :class:`~pandas.core.window.rolling.Window` we need
        to pass the parameter `win_type`.

        >>> type(ser.rolling(2, win_type='gaussian'))
        <class 'pandas.core.window.rolling.Window'>

        In order to use the `SciPy` Gaussian window we need to provide the parameters
        `M` and `std`. The parameter `M` corresponds to 2 in our example.
        We pass the second parameter `std` as a parameter of the following method:

        >>> ser.rolling(2, win_type='gaussian').std(std=3)
        0         NaN
        1    0.707107
        2    2.828427
        3    2.121320
        4    4.242641
        dtype: float64
        """
        ),
        window_method="rolling",
        aggregation_description="weighted window standard deviation",
        agg_method="std",
    )
    def std(self, ddof: int = 1, numeric_only: bool = False, **kwargs):
        return zsqrt(
            self.var(ddof=ddof, name="std", numeric_only=numeric_only, **kwargs)
        )


class RollingAndExpandingMixin(BaseWindow):
    def count(self, numeric_only: bool = False):
        window_func = window_aggregations.roll_sum
        return self._apply(window_func, name="count", numeric_only=numeric_only)

    def apply(
        self,
        func: Callable[..., Any],
        raw: bool = False,
        engine: Literal["cython", "numba"] | None = None,
        engine_kwargs: dict[str, bool] | None = None,
        args: tuple[Any, ...] | None = None,
        kwargs: dict[str, Any] | None = None,
    ):
        if args is None:
            args = ()
        if kwargs is None:
            kwargs = {}

        if not is_bool(raw):
            raise ValueError("raw parameter must be `True` or `False`")

        numba_args: tuple[Any, ...] = ()
        if maybe_use_numba(engine):
            if raw is False:
                raise ValueError("raw must be `True` when using the numba engine")
            numba_args = args
            if self.method == "single":
                apply_func = generate_numba_apply_func(
                    func, **get_jit_arguments(engine_kwargs, kwargs)
                )
            else:
                apply_func = generate_numba_table_func(
                    func, **get_jit_arguments(engine_kwargs, kwargs)
                )
        elif engine in ("cython", None):
            if engine_kwargs is not None:
                raise ValueError("cython engine does not accept engine_kwargs")
            apply_func = self._generate_cython_apply_func(args, kwargs, raw, func)
        else:
            raise ValueError("engine must be either 'numba' or 'cython'")

        return self._apply(
            apply_func,
            name="apply",
            numba_args=numba_args,
        )

    def _generate_cython_apply_func(
        self,
        args: tuple[Any, ...],
        kwargs: dict[str, Any],
        raw: bool | np.bool_,
        function: Callable[..., Any],
    ) -> Callable[[np.ndarray, np.ndarray, np.ndarray, int], np.ndarray]:
        from pandas import Series

        window_func = partial(
            window_aggregations.roll_apply,
            args=args,
            kwargs=kwargs,
            raw=raw,
            function=function,
        )

        def apply_func(values, begin, end, min_periods, raw=raw):
            if not raw:
                # GH 45912
                values = Series(values, index=self._on, copy=False)
            return window_func(values, begin, end, min_periods)

        return apply_func

    def sum(
        self,
        numeric_only: bool = False,
        engine: Literal["cython", "numba"] | None = None,
        engine_kwargs: dict[str, bool] | None = None,
    ):
        if maybe_use_numba(engine):
            if self.method == "table":
                func = generate_manual_numpy_nan_agg_with_axis(np.nansum)
                return self.apply(
                    func,
                    raw=True,
                    engine=engine,
                    engine_kwargs=engine_kwargs,
                )
            else:
                from pandas.core._numba.kernels import sliding_sum

                return self._numba_apply(sliding_sum, engine_kwargs)
        window_func = window_aggregations.roll_sum
        return self._apply(window_func, name="sum", numeric_only=numeric_only)

    def max(
        self,
        numeric_only: bool = False,
        engine: Literal["cython", "numba"] | None = None,
        engine_kwargs: dict[str, bool] | None = None,
    ):
        if maybe_use_numba(engine):
            if self.method == "table":
                func = generate_manual_numpy_nan_agg_with_axis(np.nanmax)
                return self.apply(
                    func,
                    raw=True,
                    engine=engine,
                    engine_kwargs=engine_kwargs,
                )
            else:
                from pandas.core._numba.kernels import sliding_min_max

                return self._numba_apply(sliding_min_max, engine_kwargs, is_max=True)
        window_func = window_aggregations.roll_max
        return self._apply(window_func, name="max", numeric_only=numeric_only)

    def min(
        self,
        numeric_only: bool = False,
        engine: Literal["cython", "numba"] | None = None,
        engine_kwargs: dict[str, bool] | None = None,
    ):
        if maybe_use_numba(engine):
            if self.method == "table":
                func = generate_manual_numpy_nan_agg_with_axis(np.nanmin)
                return self.apply(
                    func,
                    raw=True,
                    engine=engine,
                    engine_kwargs=engine_kwargs,
                )
            else:
                from pandas.core._numba.kernels import sliding_min_max

                return self._numba_apply(sliding_min_max, engine_kwargs, is_max=False)
        window_func = window_aggregations.roll_min
        return self._apply(window_func, name="min", numeric_only=numeric_only)

    def mean(
        self,
        numeric_only: bool = False,
        engine: Literal["cython", "numba"] | None = None,
        engine_kwargs: dict[str, bool] | None = None,
    ):
        if maybe_use_numba(engine):
            if self.method == "table":
                func = generate_manual_numpy_nan_agg_with_axis(np.nanmean)
                return self.apply(
                    func,
                    raw=True,
                    engine=engine,
                    engine_kwargs=engine_kwargs,
                )
            else:
                from pandas.core._numba.kernels import sliding_mean

                return self._numba_apply(sliding_mean, engine_kwargs)
        window_func = window_aggregations.roll_mean
        return self._apply(window_func, name="mean", numeric_only=numeric_only)

    def median(
        self,
        numeric_only: bool = False,
        engine: Literal["cython", "numba"] | None = None,
        engine_kwargs: dict[str, bool] | None = None,
    ):
        if maybe_use_numba(engine):
            if self.method == "table":
                func = generate_manual_numpy_nan_agg_with_axis(np.nanmedian)
            else:
                func = np.nanmedian

            return self.apply(
                func,
                raw=True,
                engine=engine,
                engine_kwargs=engine_kwargs,
            )
        window_func = window_aggregations.roll_median_c
        return self._apply(window_func, name="median", numeric_only=numeric_only)

    def std(
        self,
        ddof: int = 1,
        numeric_only: bool = False,
        engine: Literal["cython", "numba"] | None = None,
        engine_kwargs: dict[str, bool] | None = None,
    ):
        if maybe_use_numba(engine):
            if self.method == "table":
                raise NotImplementedError("std not supported with method='table'")
            from pandas.core._numba.kernels import sliding_var

            return zsqrt(self._numba_apply(sliding_var, engine_kwargs, ddof=ddof))
        window_func = window_aggregations.roll_var

        def zsqrt_func(values, begin, end, min_periods):
            return zsqrt(window_func(values, begin, end, min_periods, ddof=ddof))

        return self._apply(
            zsqrt_func,
            name="std",
            numeric_only=numeric_only,
        )

    def var(
        self,
        ddof: int = 1,
        numeric_only: bool = False,
        engine: Literal["cython", "numba"] | None = None,
        engine_kwargs: dict[str, bool] | None = None,
    ):
        if maybe_use_numba(engine):
            if self.method == "table":
                raise NotImplementedError("var not supported with method='table'")
            from pandas.core._numba.kernels import sliding_var

            return self._numba_apply(sliding_var, engine_kwargs, ddof=ddof)
        window_func = partial(window_aggregations.roll_var, ddof=ddof)
        return self._apply(
            window_func,
            name="var",
            numeric_only=numeric_only,
        )

    def skew(self, numeric_only: bool = False):
        window_func = window_aggregations.roll_skew
        return self._apply(
            window_func,
            name="skew",
            numeric_only=numeric_only,
        )

    def sem(self, ddof: int = 1, numeric_only: bool = False):
        # Raise here so error message says sem instead of std
        self._validate_numeric_only("sem", numeric_only)
        return self.std(numeric_only=numeric_only) / (
            self.count(numeric_only=numeric_only) - ddof
        ).pow(0.5)

    def kurt(self, numeric_only: bool = False):
        window_func = window_aggregations.roll_kurt
        return self._apply(
            window_func,
            name="kurt",
            numeric_only=numeric_only,
        )

    def quantile(
        self,
        q: float,
        interpolation: QuantileInterpolation = "linear",
        numeric_only: bool = False,
    ):
        if q == 1.0:
            window_func = window_aggregations.roll_max
        elif q == 0.0:
            window_func = window_aggregations.roll_min
        else:
            window_func = partial(
                window_aggregations.roll_quantile,
                quantile=q,
                interpolation=interpolation,
            )

        return self._apply(window_func, name="quantile", numeric_only=numeric_only)

    def rank(
        self,
        method: WindowingRankType = "average",
        ascending: bool = True,
        pct: bool = False,
        numeric_only: bool = False,
    ):
        window_func = partial(
            window_aggregations.roll_rank,
            method=method,
            ascending=ascending,
            percentile=pct,
        )

        return self._apply(window_func, name="rank", numeric_only=numeric_only)

    def cov(
        self,
        other: DataFrame | Series | None = None,
        pairwise: bool | None = None,
        ddof: int = 1,
        numeric_only: bool = False,
    ):
        if self.step is not None:
            raise NotImplementedError("step not implemented for cov")
        self._validate_numeric_only("cov", numeric_only)

        from pandas import Series

        def cov_func(x, y):
            x_array = self._prep_values(x)
            y_array = self._prep_values(y)
            window_indexer = self._get_window_indexer()
            min_periods = (
                self.min_periods
                if self.min_periods is not None
                else window_indexer.window_size
            )
            start, end = window_indexer.get_window_bounds(
                num_values=len(x_array),
                min_periods=min_periods,
                center=self.center,
                closed=self.closed,
                step=self.step,
            )
            self._check_window_bounds(start, end, len(x_array))

            with np.errstate(all="ignore"):
                mean_x_y = window_aggregations.roll_mean(
                    x_array * y_array, start, end, min_periods
                )
                mean_x = window_aggregations.roll_mean(x_array, start, end, min_periods)
                mean_y = window_aggregations.roll_mean(y_array, start, end, min_periods)
                count_x_y = window_aggregations.roll_sum(
                    notna(x_array + y_array).astype(np.float64), start, end, 0
                )
                result = (mean_x_y - mean_x * mean_y) * (count_x_y / (count_x_y - ddof))
            return Series(result, index=x.index, name=x.name, copy=False)

        return self._apply_pairwise(
            self._selected_obj, other, pairwise, cov_func, numeric_only
        )

    def corr(
        self,
        other: DataFrame | Series | None = None,
        pairwise: bool | None = None,
        ddof: int = 1,
        numeric_only: bool = False,
    ):
        if self.step is not None:
            raise NotImplementedError("step not implemented for corr")
        self._validate_numeric_only("corr", numeric_only)

        from pandas import Series

        def corr_func(x, y):
            x_array = self._prep_values(x)
            y_array = self._prep_values(y)
            window_indexer = self._get_window_indexer()
            min_periods = (
                self.min_periods
                if self.min_periods is not None
                else window_indexer.window_size
            )
            start, end = window_indexer.get_window_bounds(
                num_values=len(x_array),
                min_periods=min_periods,
                center=self.center,
                closed=self.closed,
                step=self.step,
            )
            self._check_window_bounds(start, end, len(x_array))

            with np.errstate(all="ignore"):
                mean_x_y = window_aggregations.roll_mean(
                    x_array * y_array, start, end, min_periods
                )
                mean_x = window_aggregations.roll_mean(x_array, start, end, min_periods)
                mean_y = window_aggregations.roll_mean(y_array, start, end, min_periods)
                count_x_y = window_aggregations.roll_sum(
                    notna(x_array + y_array).astype(np.float64), start, end, 0
                )
                x_var = window_aggregations.roll_var(
                    x_array, start, end, min_periods, ddof
                )
                y_var = window_aggregations.roll_var(
                    y_array, start, end, min_periods, ddof
                )
                numerator = (mean_x_y - mean_x * mean_y) * (
                    count_x_y / (count_x_y - ddof)
                )
                denominator = (x_var * y_var) ** 0.5
                result = numerator / denominator
            return Series(result, index=x.index, name=x.name, copy=False)

        return self._apply_pairwise(
            self._selected_obj, other, pairwise, corr_func, numeric_only
        )


class Rolling(RollingAndExpandingMixin):
    _attributes: list[str] = [
        "window",
        "min_periods",
        "center",
        "win_type",
        "axis",
        "on",
        "closed",
        "step",
        "method",
    ]

    def _validate(self):
        super()._validate()

        # we allow rolling on a datetimelike index
        if (
            self.obj.empty
            or isinstance(self._on, (DatetimeIndex, TimedeltaIndex, PeriodIndex))
            or (isinstance(self._on.dtype, ArrowDtype) and self._on.dtype.kind in "mM")
        ) and isinstance(self.window, (str, BaseOffset, timedelta)):
            self._validate_datetimelike_monotonic()

            # this will raise ValueError on non-fixed freqs
            try:
                freq = to_offset(self.window)
            except (TypeError, ValueError) as err:
                raise ValueError(
                    f"passed window {self.window} is not "
                    "compatible with a datetimelike index"
                ) from err
            if isinstance(self._on, PeriodIndex):
                # error: Incompatible types in assignment (expression has type
                # "float", variable has type "Optional[int]")
                self._win_freq_i8 = freq.nanos / (  # type: ignore[assignment]
                    self._on.freq.nanos / self._on.freq.n
                )
            else:
                try:
                    unit = dtype_to_unit(self._on.dtype)  # type: ignore[arg-type]
                except TypeError:
                    # if not a datetime dtype, eg for empty dataframes
                    unit = "ns"
                self._win_freq_i8 = Timedelta(freq.nanos).as_unit(unit)._value

            # min_periods must be an integer
            if self.min_periods is None:
                self.min_periods = 1

            if self.step is not None:
                raise NotImplementedError(
                    "step is not supported with frequency windows"
                )

        elif isinstance(self.window, BaseIndexer):
            # Passed BaseIndexer subclass should handle all other rolling kwargs
            pass
        elif not is_integer(self.window) or self.window < 0:
            raise ValueError("window must be an integer 0 or greater")

    def _validate_datetimelike_monotonic(self) -> None:
        """
        Validate self._on is monotonic (increasing or decreasing) and has
        no NaT values for frequency windows.
        """
        if self._on.hasnans:
            self._raise_monotonic_error("values must not have NaT")
        if not (self._on.is_monotonic_increasing or self._on.is_monotonic_decreasing):
            self._raise_monotonic_error("values must be monotonic")

    def _raise_monotonic_error(self, msg: str):
        on = self.on
        if on is None:
            if self.axis == 0:
                on = "index"
            else:
                on = "column"
        raise ValueError(f"{on} {msg}")

    @doc(
        _shared_docs["aggregate"],
        see_also=dedent(
            """
        See Also
        --------
        pandas.Series.rolling : Calling object with Series data.
        pandas.DataFrame.rolling : Calling object with DataFrame data.
        """
        ),
        examples=dedent(
            """
        Examples
        --------
        >>> df = pd.DataFrame({"A": [1, 2, 3], "B": [4, 5, 6], "C": [7, 8, 9]})
        >>> df
           A  B  C
        0  1  4  7
        1  2  5  8
        2  3  6  9

        >>> df.rolling(2).sum()
             A     B     C
        0  NaN   NaN   NaN
        1  3.0   9.0  15.0
        2  5.0  11.0  17.0

        >>> df.rolling(2).agg({"A": "sum", "B": "min"})
             A    B
        0  NaN  NaN
        1  3.0  4.0
        2  5.0  5.0
        """
        ),
        klass="Series/Dataframe",
        axis="",
    )
    def aggregate(self, func, *args, **kwargs):
        return super().aggregate(func, *args, **kwargs)

    agg = aggregate

    @doc(
        template_header,
        create_section_header("Parameters"),
        kwargs_numeric_only,
        create_section_header("Returns"),
        template_returns,
        create_section_header("See Also"),
        template_see_also,
        create_section_header("Examples"),
        dedent(
            """
        >>> s = pd.Series([2, 3, np.nan, 10])
        >>> s.rolling(2).count()
        0    NaN
        1    2.0
        2    1.0
        3    1.0
        dtype: float64
        >>> s.rolling(3).count()
        0    NaN
        1    NaN
        2    2.0
        3    2.0
        dtype: float64
        >>> s.rolling(4).count()
        0    NaN
        1    NaN
        2    NaN
        3    3.0
        dtype: float64
        """
        ).replace("\n", "", 1),
        window_method="rolling",
        aggregation_description="count of non NaN observations",
        agg_method="count",
    )
    def count(self, numeric_only: bool = False):
        return super().count(numeric_only)

    @doc(
        template_header,
        create_section_header("Parameters"),
        window_apply_parameters,
        create_section_header("Returns"),
        template_returns,
        create_section_header("See Also"),
        template_see_also,
        create_section_header("Examples"),
        dedent(
            """\
        >>> ser = pd.Series([1, 6, 5, 4])
        >>> ser.rolling(2).apply(lambda s: s.sum() - s.min())
        0    NaN
        1    6.0
        2    6.0
        3    5.0
        dtype: float64
        """
        ),
        window_method="rolling",
        aggregation_description="custom aggregation function",
        agg_method="apply",
    )
    def apply(
        self,
        func: Callable[..., Any],
        raw: bool = False,
        engine: Literal["cython", "numba"] | None = None,
        engine_kwargs: dict[str, bool] | None = None,
        args: tuple[Any, ...] | None = None,
        kwargs: dict[str, Any] | None = None,
    ):
        return super().apply(
            func,
            raw=raw,
            engine=engine,
            engine_kwargs=engine_kwargs,
            args=args,
            kwargs=kwargs,
        )

    @doc(
        template_header,
        create_section_header("Parameters"),
        kwargs_numeric_only,
        window_agg_numba_parameters(),
        create_section_header("Returns"),
        template_returns,
        create_section_header("See Also"),
        template_see_also,
        create_section_header("Notes"),
        numba_notes,
        create_section_header("Examples"),
        dedent(
            """
        >>> s = pd.Series([1, 2, 3, 4, 5])
        >>> s
        0    1
        1    2
        2    3
        3    4
        4    5
        dtype: int64

        >>> s.rolling(3).sum()
        0     NaN
        1     NaN
        2     6.0
        3     9.0
        4    12.0
        dtype: float64

        >>> s.rolling(3, center=True).sum()
        0     NaN
        1     6.0
        2     9.0
        3    12.0
        4     NaN
        dtype: float64

        For DataFrame, each sum is computed column-wise.

        >>> df = pd.DataFrame({{"A": s, "B": s ** 2}})
        >>> df
           A   B
        0  1   1
        1  2   4
        2  3   9
        3  4  16
        4  5  25

        >>> df.rolling(3).sum()
              A     B
        0   NaN   NaN
        1   NaN   NaN
        2   6.0  14.0
        3   9.0  29.0
        4  12.0  50.0
        """
        ).replace("\n", "", 1),
        window_method="rolling",
        aggregation_description="sum",
        agg_method="sum",
    )
    def sum(
        self,
        numeric_only: bool = False,
        engine: Literal["cython", "numba"] | None = None,
        engine_kwargs: dict[str, bool] | None = None,
    ):
        return super().sum(
            numeric_only=numeric_only,
            engine=engine,
            engine_kwargs=engine_kwargs,
        )

    @doc(
        template_header,
        create_section_header("Parameters"),
        kwargs_numeric_only,
        window_agg_numba_parameters(),
        create_section_header("Returns"),
        template_returns,
        create_section_header("See Also"),
        template_see_also,
        create_section_header("Notes"),
        numba_notes,
        create_section_header("Examples"),
        dedent(
            """\
        >>> ser = pd.Series([1, 2, 3, 4])
        >>> ser.rolling(2).max()
        0    NaN
        1    2.0
        2    3.0
        3    4.0
        dtype: float64
        """
        ),
        window_method="rolling",
        aggregation_description="maximum",
        agg_method="max",
    )
    def max(
        self,
        numeric_only: bool = False,
        *args,
        engine: Literal["cython", "numba"] | None = None,
        engine_kwargs: dict[str, bool] | None = None,
        **kwargs,
    ):
        return super().max(
            numeric_only=numeric_only,
            engine=engine,
            engine_kwargs=engine_kwargs,
        )

    @doc(
        template_header,
        create_section_header("Parameters"),
        kwargs_numeric_only,
        window_agg_numba_parameters(),
        create_section_header("Returns"),
        template_returns,
        create_section_header("See Also"),
        template_see_also,
        create_section_header("Notes"),
        numba_notes,
        create_section_header("Examples"),
        dedent(
            """
        Performing a rolling minimum with a window size of 3.

        >>> s = pd.Series([4, 3, 5, 2, 6])
        >>> s.rolling(3).min()
        0    NaN
        1    NaN
        2    3.0
        3    2.0
        4    2.0
        dtype: float64
        """
        ).replace("\n", "", 1),
        window_method="rolling",
        aggregation_description="minimum",
        agg_method="min",
    )
    def min(
        self,
        numeric_only: bool = False,
        engine: Literal["cython", "numba"] | None = None,
        engine_kwargs: dict[str, bool] | None = None,
    ):
        return super().min(
            numeric_only=numeric_only,
            engine=engine,
            engine_kwargs=engine_kwargs,
        )

    @doc(
        template_header,
        create_section_header("Parameters"),
        kwargs_numeric_only,
        window_agg_numba_parameters(),
        create_section_header("Returns"),
        template_returns,
        create_section_header("See Also"),
        template_see_also,
        create_section_header("Notes"),
        numba_notes,
        create_section_header("Examples"),
        dedent(
            """
        The below examples will show rolling mean calculations with window sizes of
        two and three, respectively.

        >>> s = pd.Series([1, 2, 3, 4])
        >>> s.rolling(2).mean()
        0    NaN
        1    1.5
        2    2.5
        3    3.5
        dtype: float64

        >>> s.rolling(3).mean()
        0    NaN
        1    NaN
        2    2.0
        3    3.0
        dtype: float64
        """
        ).replace("\n", "", 1),
        window_method="rolling",
        aggregation_description="mean",
        agg_method="mean",
    )
    def mean(
        self,
        numeric_only: bool = False,
        engine: Literal["cython", "numba"] | None = None,
        engine_kwargs: dict[str, bool] | None = None,
    ):
        return super().mean(
            numeric_only=numeric_only,
            engine=engine,
            engine_kwargs=engine_kwargs,
        )

    @doc(
        template_header,
        create_section_header("Parameters"),
        kwargs_numeric_only,
        window_agg_numba_parameters(),
        create_section_header("Returns"),
        template_returns,
        create_section_header("See Also"),
        template_see_also,
        create_section_header("Notes"),
        numba_notes,
        create_section_header("Examples"),
        dedent(
            """
        Compute the rolling median of a series with a window size of 3.

        >>> s = pd.Series([0, 1, 2, 3, 4])
        >>> s.rolling(3).median()
        0    NaN
        1    NaN
        2    1.0
        3    2.0
        4    3.0
        dtype: float64
        """
        ).replace("\n", "", 1),
        window_method="rolling",
        aggregation_description="median",
        agg_method="median",
    )
    def median(
        self,
        numeric_only: bool = False,
        engine: Literal["cython", "numba"] | None = None,
        engine_kwargs: dict[str, bool] | None = None,
    ):
        return super().median(
            numeric_only=numeric_only,
            engine=engine,
            engine_kwargs=engine_kwargs,
        )

    @doc(
        template_header,
        create_section_header("Parameters"),
        dedent(
            """
        ddof : int, default 1
            Delta Degrees of Freedom.  The divisor used in calculations
            is ``N - ddof``, where ``N`` represents the number of elements.
        """
        ).replace("\n", "", 1),
        kwargs_numeric_only,
        window_agg_numba_parameters("1.4"),
        create_section_header("Returns"),
        template_returns,
        create_section_header("See Also"),
        "numpy.std : Equivalent method for NumPy array.\n",
        template_see_also,
        create_section_header("Notes"),
        dedent(
            """
        The default ``ddof`` of 1 used in :meth:`Series.std` is different
        than the default ``ddof`` of 0 in :func:`numpy.std`.

        A minimum of one period is required for the rolling calculation.\n
        """
        ).replace("\n", "", 1),
        create_section_header("Examples"),
        dedent(
            """
        >>> s = pd.Series([5, 5, 6, 7, 5, 5, 5])
        >>> s.rolling(3).std()
        0         NaN
        1         NaN
        2    0.577350
        3    1.000000
        4    1.000000
        5    1.154701
        6    0.000000
        dtype: float64
        """
        ).replace("\n", "", 1),
        window_method="rolling",
        aggregation_description="standard deviation",
        agg_method="std",
    )
    def std(
        self,
        ddof: int = 1,
        numeric_only: bool = False,
        engine: Literal["cython", "numba"] | None = None,
        engine_kwargs: dict[str, bool] | None = None,
    ):
        return super().std(
            ddof=ddof,
            numeric_only=numeric_only,
            engine=engine,
            engine_kwargs=engine_kwargs,
        )

    @doc(
        template_header,
        create_section_header("Parameters"),
        dedent(
            """
        ddof : int, default 1
            Delta Degrees of Freedom.  The divisor used in calculations
            is ``N - ddof``, where ``N`` represents the number of elements.
        """
        ).replace("\n", "", 1),
        kwargs_numeric_only,
        window_agg_numba_parameters("1.4"),
        create_section_header("Returns"),
        template_returns,
        create_section_header("See Also"),
        "numpy.var : Equivalent method for NumPy array.\n",
        template_see_also,
        create_section_header("Notes"),
        dedent(
            """
        The default ``ddof`` of 1 used in :meth:`Series.var` is different
        than the default ``ddof`` of 0 in :func:`numpy.var`.

        A minimum of one period is required for the rolling calculation.\n
        """
        ).replace("\n", "", 1),
        create_section_header("Examples"),
        dedent(
            """
        >>> s = pd.Series([5, 5, 6, 7, 5, 5, 5])
        >>> s.rolling(3).var()
        0         NaN
        1         NaN
        2    0.333333
        3    1.000000
        4    1.000000
        5    1.333333
        6    0.000000
        dtype: float64
        """
        ).replace("\n", "", 1),
        window_method="rolling",
        aggregation_description="variance",
        agg_method="var",
    )
    def var(
        self,
        ddof: int = 1,
        numeric_only: bool = False,
        engine: Literal["cython", "numba"] | None = None,
        engine_kwargs: dict[str, bool] | None = None,
    ):
        return super().var(
            ddof=ddof,
            numeric_only=numeric_only,
            engine=engine,
            engine_kwargs=engine_kwargs,
        )

    @doc(
        template_header,
        create_section_header("Parameters"),
        kwargs_numeric_only,
        create_section_header("Returns"),
        template_returns,
        create_section_header("See Also"),
        "scipy.stats.skew : Third moment of a probability density.\n",
        template_see_also,
        create_section_header("Notes"),
        dedent(
            """
        A minimum of three periods is required for the rolling calculation.\n
        """
        ),
        create_section_header("Examples"),
        dedent(
            """\
        >>> ser = pd.Series([1, 5, 2, 7, 15, 6])
        >>> ser.rolling(3).skew().round(6)
        0         NaN
        1         NaN
        2    1.293343
        3   -0.585583
        4    0.670284
        5    1.652317
        dtype: float64
        """
        ),
        window_method="rolling",
        aggregation_description="unbiased skewness",
        agg_method="skew",
    )
    def skew(self, numeric_only: bool = False):
        return super().skew(numeric_only=numeric_only)

    @doc(
        template_header,
        create_section_header("Parameters"),
        dedent(
            """
        ddof : int, default 1
            Delta Degrees of Freedom.  The divisor used in calculations
            is ``N - ddof``, where ``N`` represents the number of elements.
        """
        ).replace("\n", "", 1),
        kwargs_numeric_only,
        create_section_header("Returns"),
        template_returns,
        create_section_header("See Also"),
        template_see_also,
        create_section_header("Notes"),
        "A minimum of one period is required for the calculation.\n\n",
        create_section_header("Examples"),
        dedent(
            """
        >>> s = pd.Series([0, 1, 2, 3])
        >>> s.rolling(2, min_periods=1).sem()
        0         NaN
        1    0.707107
        2    0.707107
        3    0.707107
        dtype: float64
        """
        ).replace("\n", "", 1),
        window_method="rolling",
        aggregation_description="standard error of mean",
        agg_method="sem",
    )
    def sem(self, ddof: int = 1, numeric_only: bool = False):
        # Raise here so error message says sem instead of std
        self._validate_numeric_only("sem", numeric_only)
        return self.std(numeric_only=numeric_only) / (
            self.count(numeric_only) - ddof
        ).pow(0.5)

    @doc(
        template_header,
        create_section_header("Parameters"),
        kwargs_numeric_only,
        create_section_header("Returns"),
        template_returns,
        create_section_header("See Also"),
        "scipy.stats.kurtosis : Reference SciPy method.\n",
        template_see_also,
        create_section_header("Notes"),
        "A minimum of four periods is required for the calculation.\n\n",
        create_section_header("Examples"),
        dedent(
            """
        The example below will show a rolling calculation with a window size of
        four matching the equivalent function call using `scipy.stats`.

        >>> arr = [1, 2, 3, 4, 999]
        >>> import scipy.stats
        >>> print(f"{{scipy.stats.kurtosis(arr[:-1], bias=False):.6f}}")
        -1.200000
        >>> print(f"{{scipy.stats.kurtosis(arr[1:], bias=False):.6f}}")
        3.999946
        >>> s = pd.Series(arr)
        >>> s.rolling(4).kurt()
        0         NaN
        1         NaN
        2         NaN
        3   -1.200000
        4    3.999946
        dtype: float64
        """
        ).replace("\n", "", 1),
        window_method="rolling",
        aggregation_description="Fisher's definition of kurtosis without bias",
        agg_method="kurt",
    )
    def kurt(self, numeric_only: bool = False):
        return super().kurt(numeric_only=numeric_only)

    @doc(
        template_header,
        create_section_header("Parameters"),
        dedent(
            """
        quantile : float
            Quantile to compute. 0 <= quantile <= 1.

            .. deprecated:: 2.1.0
                This will be renamed to 'q' in a future version.
        interpolation : {{'linear', 'lower', 'higher', 'midpoint', 'nearest'}}
            This optional parameter specifies the interpolation method to use,
            when the desired quantile lies between two data points `i` and `j`:

                * linear: `i + (j - i) * fraction`, where `fraction` is the
                  fractional part of the index surrounded by `i` and `j`.
                * lower: `i`.
                * higher: `j`.
                * nearest: `i` or `j` whichever is nearest.
                * midpoint: (`i` + `j`) / 2.
        """
        ).replace("\n", "", 1),
        kwargs_numeric_only,
        create_section_header("Returns"),
        template_returns,
        create_section_header("See Also"),
        template_see_also,
        create_section_header("Examples"),
        dedent(
            """
        >>> s = pd.Series([1, 2, 3, 4])
        >>> s.rolling(2).quantile(.4, interpolation='lower')
        0    NaN
        1    1.0
        2    2.0
        3    3.0
        dtype: float64

        >>> s.rolling(2).quantile(.4, interpolation='midpoint')
        0    NaN
        1    1.5
        2    2.5
        3    3.5
        dtype: float64
        """
        ).replace("\n", "", 1),
        window_method="rolling",
        aggregation_description="quantile",
        agg_method="quantile",
    )
    @deprecate_kwarg(old_arg_name="quantile", new_arg_name="q")
    def quantile(
        self,
        q: float,
        interpolation: QuantileInterpolation = "linear",
        numeric_only: bool = False,
    ):
        return super().quantile(
            q=q,
            interpolation=interpolation,
            numeric_only=numeric_only,
        )

    @doc(
        template_header,
        ".. versionadded:: 1.4.0 \n\n",
        create_section_header("Parameters"),
        dedent(
            """
        method : {{'average', 'min', 'max'}}, default 'average'
            How to rank the group of records that have the same value (i.e. ties):

            * average: average rank of the group
            * min: lowest rank in the group
            * max: highest rank in the group

        ascending : bool, default True
            Whether or not the elements should be ranked in ascending order.
        pct : bool, default False
            Whether or not to display the returned rankings in percentile
            form.
        """
        ).replace("\n", "", 1),
        kwargs_numeric_only,
        create_section_header("Returns"),
        template_returns,
        create_section_header("See Also"),
        template_see_also,
        create_section_header("Examples"),
        dedent(
            """
        >>> s = pd.Series([1, 4, 2, 3, 5, 3])
        >>> s.rolling(3).rank()
        0    NaN
        1    NaN
        2    2.0
        3    2.0
        4    3.0
        5    1.5
        dtype: float64

        >>> s.rolling(3).rank(method="max")
        0    NaN
        1    NaN
        2    2.0
        3    2.0
        4    3.0
        5    2.0
        dtype: float64

        >>> s.rolling(3).rank(method="min")
        0    NaN
        1    NaN
        2    2.0
        3    2.0
        4    3.0
        5    1.0
        dtype: float64
        """
        ).replace("\n", "", 1),
        window_method="rolling",
        aggregation_description="rank",
        agg_method="rank",
    )
    def rank(
        self,
        method: WindowingRankType = "average",
        ascending: bool = True,
        pct: bool = False,
        numeric_only: bool = False,
    ):
        return super().rank(
            method=method,
            ascending=ascending,
            pct=pct,
            numeric_only=numeric_only,
        )

    @doc(
        template_header,
        create_section_header("Parameters"),
        dedent(
            """
        other : Series or DataFrame, optional
            If not supplied then will default to self and produce pairwise
            output.
        pairwise : bool, default None
            If False then only matching columns between self and other will be
            used and the output will be a DataFrame.
            If True then all pairwise combinations will be calculated and the
            output will be a MultiIndexed DataFrame in the case of DataFrame
            inputs. In the case of missing elements, only complete pairwise
            observations will be used.
        ddof : int, default 1
            Delta Degrees of Freedom.  The divisor used in calculations
            is ``N - ddof``, where ``N`` represents the number of elements.
        """
        ).replace("\n", "", 1),
        kwargs_numeric_only,
        create_section_header("Returns"),
        template_returns,
        create_section_header("See Also"),
        template_see_also,
        create_section_header("Examples"),
        dedent(
            """\
        >>> ser1 = pd.Series([1, 2, 3, 4])
        >>> ser2 = pd.Series([1, 4, 5, 8])
        >>> ser1.rolling(2).cov(ser2)
        0    NaN
        1    1.5
        2    0.5
        3    1.5
        dtype: float64
        """
        ),
        window_method="rolling",
        aggregation_description="sample covariance",
        agg_method="cov",
    )
    def cov(
        self,
        other: DataFrame | Series | None = None,
        pairwise: bool | None = None,
        ddof: int = 1,
        numeric_only: bool = False,
    ):
        return super().cov(
            other=other,
            pairwise=pairwise,
            ddof=ddof,
            numeric_only=numeric_only,
        )

    @doc(
        template_header,
        create_section_header("Parameters"),
        dedent(
            """
        other : Series or DataFrame, optional
            If not supplied then will default to self and produce pairwise
            output.
        pairwise : bool, default None
            If False then only matching columns between self and other will be
            used and the output will be a DataFrame.
            If True then all pairwise combinations will be calculated and the
            output will be a MultiIndexed DataFrame in the case of DataFrame
            inputs. In the case of missing elements, only complete pairwise
            observations will be used.
        ddof : int, default 1
            Delta Degrees of Freedom.  The divisor used in calculations
            is ``N - ddof``, where ``N`` represents the number of elements.
        """
        ).replace("\n", "", 1),
        kwargs_numeric_only,
        create_section_header("Returns"),
        template_returns,
        create_section_header("See Also"),
        dedent(
            """
        cov : Similar method to calculate covariance.
        numpy.corrcoef : NumPy Pearson's correlation calculation.
        """
        ).replace("\n", "", 1),
        template_see_also,
        create_section_header("Notes"),
        dedent(
            """
        This function uses Pearson's definition of correlation
        (https://en.wikipedia.org/wiki/Pearson_correlation_coefficient).

        When `other` is not specified, the output will be self correlation (e.g.
        all 1's), except for :class:`~pandas.DataFrame` inputs with `pairwise`
        set to `True`.

        Function will return ``NaN`` for correlations of equal valued sequences;
        this is the result of a 0/0 division error.

        When `pairwise` is set to `False`, only matching columns between `self` and
        `other` will be used.

        When `pairwise` is set to `True`, the output will be a MultiIndex DataFrame
        with the original index on the first level, and the `other` DataFrame
        columns on the second level.

        In the case of missing elements, only complete pairwise observations
        will be used.\n
        """
        ).replace("\n", "", 1),
        create_section_header("Examples"),
        dedent(
            """
        The below example shows a rolling calculation with a window size of
        four matching the equivalent function call using :meth:`numpy.corrcoef`.

        >>> v1 = [3, 3, 3, 5, 8]
        >>> v2 = [3, 4, 4, 4, 8]
        >>> np.corrcoef(v1[:-1], v2[:-1])
        array([[1.        , 0.33333333],
               [0.33333333, 1.        ]])
        >>> np.corrcoef(v1[1:], v2[1:])
        array([[1.       , 0.9169493],
               [0.9169493, 1.       ]])
        >>> s1 = pd.Series(v1)
        >>> s2 = pd.Series(v2)
        >>> s1.rolling(4).corr(s2)
        0         NaN
        1         NaN
        2         NaN
        3    0.333333
        4    0.916949
        dtype: float64

        The below example shows a similar rolling calculation on a
        DataFrame using the pairwise option.

        >>> matrix = np.array([[51., 35.],
        ...                    [49., 30.],
        ...                    [47., 32.],
        ...                    [46., 31.],
        ...                    [50., 36.]])
        >>> np.corrcoef(matrix[:-1, 0], matrix[:-1, 1])
        array([[1.       , 0.6263001],
               [0.6263001, 1.       ]])
        >>> np.corrcoef(matrix[1:, 0], matrix[1:, 1])
        array([[1.        , 0.55536811],
               [0.55536811, 1.        ]])
        >>> df = pd.DataFrame(matrix, columns=['X', 'Y'])
        >>> df
              X     Y
        0  51.0  35.0
        1  49.0  30.0
        2  47.0  32.0
        3  46.0  31.0
        4  50.0  36.0
        >>> df.rolling(4).corr(pairwise=True)
                    X         Y
        0 X       NaN       NaN
          Y       NaN       NaN
        1 X       NaN       NaN
          Y       NaN       NaN
        2 X       NaN       NaN
          Y       NaN       NaN
        3 X  1.000000  0.626300
          Y  0.626300  1.000000
        4 X  1.000000  0.555368
          Y  0.555368  1.000000
        """
        ).replace("\n", "", 1),
        window_method="rolling",
        aggregation_description="correlation",
        agg_method="corr",
    )
    def corr(
        self,
        other: DataFrame | Series | None = None,
        pairwise: bool | None = None,
        ddof: int = 1,
        numeric_only: bool = False,
    ):
        return super().corr(
            other=other,
            pairwise=pairwise,
            ddof=ddof,
            numeric_only=numeric_only,
        )


Rolling.__doc__ = Window.__doc__


class RollingGroupby(BaseWindowGroupby, Rolling):
    """
    Provide a rolling groupby implementation.
    """

    _attributes = Rolling._attributes + BaseWindowGroupby._attributes

    def _get_window_indexer(self) -> GroupbyIndexer:
        """
        Return an indexer class that will compute the window start and end bounds

        Returns
        -------
        GroupbyIndexer
        """
        rolling_indexer: type[BaseIndexer]
        indexer_kwargs: dict[str, Any] | None = None
        index_array = self._index_array
        if isinstance(self.window, BaseIndexer):
            rolling_indexer = type(self.window)
            indexer_kwargs = self.window.__dict__.copy()
            assert isinstance(indexer_kwargs, dict)  # for mypy
            # We'll be using the index of each group later
            indexer_kwargs.pop("index_array", None)
            window = self.window
        elif self._win_freq_i8 is not None:
            rolling_indexer = VariableWindowIndexer
            # error: Incompatible types in assignment (expression has type
            # "int", variable has type "BaseIndexer")
            window = self._win_freq_i8  # type: ignore[assignment]
        else:
            rolling_indexer = FixedWindowIndexer
            window = self.window
        window_indexer = GroupbyIndexer(
            index_array=index_array,
            window_size=window,
            groupby_indices=self._grouper.indices,
            window_indexer=rolling_indexer,
            indexer_kwargs=indexer_kwargs,
        )
        return window_indexer

    def _validate_datetimelike_monotonic(self):
        """
        Validate that each group in self._on is monotonic
        """
        # GH 46061
        if self._on.hasnans:
            self._raise_monotonic_error("values must not have NaT")
        for group_indices in self._grouper.indices.values():
            group_on = self._on.take(group_indices)
            if not (
                group_on.is_monotonic_increasing or group_on.is_monotonic_decreasing
            ):
                on = "index" if self.on is None else self.on
                raise ValueError(
                    f"Each group within {on} must be monotonic. "
                    f"Sort the values in {on} first."
                )
```
