## Supplementary software v0.2.1 for "Virtual control arms for paediatric myopia trials: external validation of axial-elongation models": __init__.py

```
"""
Expose public exceptions & warnings
"""
from __future__ import annotations

import ctypes

from pandas._config.config import OptionError

from pandas._libs.tslibs import (
    OutOfBoundsDatetime,
    OutOfBoundsTimedelta,
)

from pandas.util.version import InvalidVersion


class IntCastingNaNError(ValueError):
    """
    Exception raised when converting (``astype``) an array with NaN to an integer type.

    Examples
    --------
    >>> pd.DataFrame(np.array([[1, np.nan], [2, 3]]), dtype="i8")
    Traceback (most recent call last):
    IntCastingNaNError: Cannot convert non-finite values (NA or inf) to integer
    """


class NullFrequencyError(ValueError):
    """
    Exception raised when a ``freq`` cannot be null.

    Particularly ``DatetimeIndex.shift``, ``TimedeltaIndex.shift``,
    ``PeriodIndex.shift``.

    Examples
    --------
    >>> df = pd.DatetimeIndex(["2011-01-01 10:00", "2011-01-01"], freq=None)
    >>> df.shift(2)
    Traceback (most recent call last):
    NullFrequencyError: Cannot shift with no freq
    """


class PerformanceWarning(Warning):
    """
    Warning raised when there is a possible performance impact.

    Examples
    --------
    >>> df = pd.DataFrame({"jim": [0, 0, 1, 1],
    ...                    "joe": ["x", "x", "z", "y"],
    ...                    "jolie": [1, 2, 3, 4]})
    >>> df = df.set_index(["jim", "joe"])
    >>> df
              jolie
    jim  joe
    0    x    1
         x    2
    1    z    3
         y    4
    >>> df.loc[(1, 'z')]  # doctest: +SKIP
    # PerformanceWarning: indexing past lexsort depth may impact performance.
    df.loc[(1, 'z')]
              jolie
    jim  joe
    1    z        3
    """


class UnsupportedFunctionCall(ValueError):
    """
    Exception raised when attempting to call a unsupported numpy function.

    For example, ``np.cumsum(groupby_object)``.

    Examples
    --------
    >>> df = pd.DataFrame({"A": [0, 0, 1, 1],
    ...                    "B": ["x", "x", "z", "y"],
    ...                    "C": [1, 2, 3, 4]}
    ...                   )
    >>> np.cumsum(df.groupby(["A"]))
    Traceback (most recent call last):
    UnsupportedFunctionCall: numpy operations are not valid with groupby.
    Use .groupby(...).cumsum() instead
    """


class UnsortedIndexError(KeyError):
    """
    Error raised when slicing a MultiIndex which has not been lexsorted.

    Subclass of `KeyError`.

    Examples
    --------
    >>> df = pd.DataFrame({"cat": [0, 0, 1, 1],
    ...                    "color": ["white", "white", "brown", "black"],
    ...                    "lives": [4, 4, 3, 7]},
    ...                   )
    >>> df = df.set_index(["cat", "color"])
    >>> df
                lives
    cat  color
    0    white    4
         white    4
    1    brown    3
         black    7
    >>> df.loc[(0, "black"):(1, "white")]
    Traceback (most recent call last):
    UnsortedIndexError: 'Key length (2) was greater
    than MultiIndex lexsort depth (1)'
    """


class ParserError(ValueError):
    """
    Exception that is raised by an error encountered in parsing file contents.

    This is a generic error raised for errors encountered when functions like
    `read_csv` or `read_html` are parsing contents of a file.

    See Also
    --------
    read_csv : Read CSV (comma-separated) file into a DataFrame.
    read_html : Read HTML table into a DataFrame.

    Examples
    --------
    >>> data = '''a,b,c
    ... cat,foo,bar
    ... dog,foo,"baz'''
    >>> from io import StringIO
    >>> pd.read_csv(StringIO(data), skipfooter=1, engine='python')
    Traceback (most recent call last):
    ParserError: ',' expected after '"'. Error could possibly be due
    to parsing errors in the skipped footer rows
    """


class DtypeWarning(Warning):
    """
    Warning raised when reading different dtypes in a column from a file.

    Raised for a dtype incompatibility. This can happen whenever `read_csv`
    or `read_table` encounter non-uniform dtypes in a column(s) of a given
    CSV file.

    See Also
    --------
    read_csv : Read CSV (comma-separated) file into a DataFrame.
    read_table : Read general delimited file into a DataFrame.

    Notes
    -----
    This warning is issued when dealing with larger files because the dtype
    checking happens per chunk read.

    Despite the warning, the CSV file is read with mixed types in a single
    column which will be an object type. See the examples below to better
    understand this issue.

    Examples
    --------
    This example creates and reads a large CSV file with a column that contains
    `int` and `str`.

    >>> df = pd.DataFrame({'a': (['1'] * 100000 + ['X'] * 100000 +
    ...                          ['1'] * 100000),
    ...                    'b': ['b'] * 300000})  # doctest: +SKIP
    >>> df.to_csv('test.csv', index=False)  # doctest: +SKIP
    >>> df2 = pd.read_csv('test.csv')  # doctest: +SKIP
    ... # DtypeWarning: Columns (0) have mixed types

    Important to notice that ``df2`` will contain both `str` and `int` for the
    same input, '1'.

    >>> df2.iloc[262140, 0]  # doctest: +SKIP
    '1'
    >>> type(df2.iloc[262140, 0])  # doctest: +SKIP
    <class 'str'>
    >>> df2.iloc[262150, 0]  # doctest: +SKIP
    1
    >>> type(df2.iloc[262150, 0])  # doctest: +SKIP
    <class 'int'>

    One way to solve this issue is using the `dtype` parameter in the
    `read_csv` and `read_table` functions to explicit the conversion:

    >>> df2 = pd.read_csv('test.csv', sep=',', dtype={'a': str})  # doctest: +SKIP

    No warning was issued.
    """


class EmptyDataError(ValueError):
    """
    Exception raised in ``pd.read_csv`` when empty data or header is encountered.

    Examples
    --------
    >>> from io import StringIO
    >>> empty = StringIO()
    >>> pd.read_csv(empty)
    Traceback (most recent call last):
    EmptyDataError: No columns to parse from file
    """


class ParserWarning(Warning):
    """
    Warning raised when reading a file that doesn't use the default 'c' parser.

    Raised by `pd.read_csv` and `pd.read_table` when it is necessary to change
    parsers, generally from the default 'c' parser to 'python'.

    It happens due to a lack of support or functionality for parsing a
    particular attribute of a CSV file with the requested engine.

    Currently, 'c' unsupported options include the following parameters:

    1. `sep` other than a single character (e.g. regex separators)
    2. `skipfooter` higher than 0
    3. `sep=None` with `delim_whitespace=False`

    The warning can be avoided by adding `engine='python'` as a parameter in
    `pd.read_csv` and `pd.read_table` methods.

    See Also
    --------
    pd.read_csv : Read CSV (comma-separated) file into DataFrame.
    pd.read_table : Read general delimited file into DataFrame.

    Examples
    --------
    Using a `sep` in `pd.read_csv` other than a single character:

    >>> import io
    >>> csv = '''a;b;c
    ...           1;1,8
    ...           1;2,1'''
    >>> df = pd.read_csv(io.StringIO(csv), sep='[;,]')  # doctest: +SKIP
    ... # ParserWarning: Falling back to the 'python' engine...

    Adding `engine='python'` to `pd.read_csv` removes the Warning:

    >>> df = pd.read_csv(io.StringIO(csv), sep='[;,]', engine='python')
    """


class MergeError(ValueError):
    """
    Exception raised when merging data.

    Subclass of ``ValueError``.

    Examples
    --------
    >>> left = pd.DataFrame({"a": ["a", "b", "b", "d"],
    ...                     "b": ["cat", "dog", "weasel", "horse"]},
    ...                     index=range(4))
    >>> right = pd.DataFrame({"a": ["a", "b", "c", "d"],
    ...                      "c": ["meow", "bark", "chirp", "nay"]},
    ...                      index=range(4)).set_index("a")
    >>> left.join(right, on="a", validate="one_to_one",)
    Traceback (most recent call last):
    MergeError: Merge keys are not unique in left dataset; not a one-to-one merge
    """


class AbstractMethodError(NotImplementedError):
    """
    Raise this error instead of NotImplementedError for abstract methods.

    Examples
    --------
    >>> class Foo:
    ...     @classmethod
    ...     def classmethod(cls):
    ...         raise pd.errors.AbstractMethodError(cls, methodtype="classmethod")
    ...     def method(self):
    ...         raise pd.errors.AbstractMethodError(self)
    >>> test = Foo.classmethod()
    Traceback (most recent call last):
    AbstractMethodError: This classmethod must be defined in the concrete class Foo

    >>> test2 = Foo().method()
    Traceback (most recent call last):
    AbstractMethodError: This classmethod must be defined in the concrete class Foo
    """

    def __init__(self, class_instance, methodtype: str = "method") -> None:
        types = {"method", "classmethod", "staticmethod", "property"}
        if methodtype not in types:
            raise ValueError(
                f"methodtype must be one of {methodtype}, got {types} instead."
            )
        self.methodtype = methodtype
        self.class_instance = class_instance

    def __str__(self) -> str:
        if self.methodtype == "classmethod":
            name = self.class_instance.__name__
        else:
            name = type(self.class_instance).__name__
        return f"This {self.methodtype} must be defined in the concrete class {name}"


class NumbaUtilError(Exception):
    """
    Error raised for unsupported Numba engine routines.

    Examples
    --------
    >>> df = pd.DataFrame({"key": ["a", "a", "b", "b"], "data": [1, 2, 3, 4]},
    ...                   columns=["key", "data"])
    >>> def incorrect_function(x):
    ...     return sum(x) * 2.7
    >>> df.groupby("key").agg(incorrect_function, engine="numba")
    Traceback (most recent call last):
    NumbaUtilError: The first 2 arguments to incorrect_function
    must be ['values', 'index']
    """


class DuplicateLabelError(ValueError):
    """
    Error raised when an operation would introduce duplicate labels.

    Examples
    --------
    >>> s = pd.Series([0, 1, 2], index=['a', 'b', 'c']).set_flags(
    ...     allows_duplicate_labels=False
    ... )
    >>> s.reindex(['a', 'a', 'b'])
    Traceback (most recent call last):
       ...
    DuplicateLabelError: Index has duplicates.
          positions
    label
    a        [0, 1]
    """


class InvalidIndexError(Exception):
    """
    Exception raised when attempting to use an invalid index key.

    Examples
    --------
    >>> idx = pd.MultiIndex.from_product([["x", "y"], [0, 1]])
    >>> df = pd.DataFrame([[1, 1, 2, 2],
    ...                   [3, 3, 4, 4]], columns=idx)
    >>> df
        x       y
        0   1   0   1
    0   1   1   2   2
    1   3   3   4   4
    >>> df[:, 0]
    Traceback (most recent call last):
    InvalidIndexError: (slice(None, None, None), 0)
    """


class DataError(Exception):
    """
    Exceptionn raised when performing an operation on non-numerical data.

    For example, calling ``ohlc`` on a non-numerical column or a function
    on a rolling window.

    Examples
    --------
    >>> ser = pd.Series(['a', 'b', 'c'])
    >>> ser.rolling(2).sum()
    Traceback (most recent call last):
    DataError: No numeric types to aggregate
    """


class SpecificationError(Exception):
    """
    Exception raised by ``agg`` when the functions are ill-specified.

    The exception raised in two scenarios.

    The first way is calling ``agg`` on a
    Dataframe or Series using a nested renamer (dict-of-dict).

    The second way is calling ``agg`` on a Dataframe with duplicated functions
    names without assigning column name.

    Examples
    --------
    >>> df = pd.DataFrame({'A': [1, 1, 1, 2, 2],
    ...                    'B': range(5),
    ...                    'C': range(5)})
    >>> df.groupby('A').B.agg({'foo': 'count'}) # doctest: +SKIP
    ... # SpecificationError: nested renamer is not supported

    >>> df.groupby('A').agg({'B': {'foo': ['sum', 'max']}}) # doctest: +SKIP
    ... # SpecificationError: nested renamer is not supported

    >>> df.groupby('A').agg(['min', 'min']) # doctest: +SKIP
    ... # SpecificationError: nested renamer is not supported
    """


class SettingWithCopyError(ValueError):
    """
    Exception raised when trying to set on a copied slice from a ``DataFrame``.

    The ``mode.chained_assignment`` needs to be set to set to 'raise.' This can
    happen unintentionally when chained indexing.

    For more information on evaluation order,
    see :ref:`the user guide<indexing.evaluation_order>`.

    For more information on view vs. copy,
    see :ref:`the user guide<indexing.view_versus_copy>`.

    Examples
    --------
    >>> pd.options.mode.chained_assignment = 'raise'
    >>> df = pd.DataFrame({'A': [1, 1, 1, 2, 2]}, columns=['A'])
    >>> df.loc[0:3]['A'] = 'a' # doctest: +SKIP
    ... # SettingWithCopyError: A value is trying to be set on a copy of a...
    """


class SettingWithCopyWarning(Warning):
    """
    Warning raised when trying to set on a copied slice from a ``DataFrame``.

    The ``mode.chained_assignment`` needs to be set to set to 'warn.'
    'Warn' is the default option. This can happen unintentionally when
    chained indexing.

    For more information on evaluation order,
    see :ref:`the user guide<indexing.evaluation_order>`.

    For more information on view vs. copy,
    see :ref:`the user guide<indexing.view_versus_copy>`.

    Examples
    --------
    >>> df = pd.DataFrame({'A': [1, 1, 1, 2, 2]}, columns=['A'])
    >>> df.loc[0:3]['A'] = 'a' # doctest: +SKIP
    ... # SettingWithCopyWarning: A value is trying to be set on a copy of a...
    """


class ChainedAssignmentError(Warning):
    """
    Warning raised when trying to set using chained assignment.

    When the ``mode.copy_on_write`` option is enabled, chained assignment can
    never work. In such a situation, we are always setting into a temporary
    object that is the result of an indexing operation (getitem), which under
    Copy-on-Write always behaves as a copy. Thus, assigning through a chain
    can never update the original Series or DataFrame.

    For more information on view vs. copy,
    see :ref:`the user guide<indexing.view_versus_copy>`.

    Examples
    --------
    >>> pd.options.mode.copy_on_write = True
    >>> df = pd.DataFrame({'A': [1, 1, 1, 2, 2]}, columns=['A'])
    >>> df["A"][0:3] = 10 # doctest: +SKIP
    ... # ChainedAssignmentError: ...
    >>> pd.options.mode.copy_on_write = False
    """


_chained_assignment_msg = (
    "A value is trying to be set on a copy of a DataFrame or Series "
    "through chained assignment.\n"
    "When using the Copy-on-Write mode, such chained assignment never works "
    "to update the original DataFrame or Series, because the intermediate "
    "object on which we are setting values always behaves as a copy.\n\n"
    "Try using '.loc[row_indexer, col_indexer] = value' instead, to perform "
    "the assignment in a single step.\n\n"
    "See the caveats in the documentation: "
    "https://pandas.pydata.org/pandas-docs/stable/user_guide/"
    "indexing.html#returning-a-view-versus-a-copy"
)


_chained_assignment_method_msg = (
    "A value is trying to be set on a copy of a DataFrame or Series "
    "through chained assignment using an inplace method.\n"
    "When using the Copy-on-Write mode, such inplace method never works "
    "to update the original DataFrame or Series, because the intermediate "
    "object on which we are setting values always behaves as a copy.\n\n"
    "For example, when doing 'df[col].method(value, inplace=True)', try "
    "using 'df.method({col: value}, inplace=True)' instead, to perform "
    "the operation inplace on the original object.\n\n"
)


_chained_assignment_warning_msg = (
    "ChainedAssignmentError: behaviour will change in pandas 3.0!\n"
    "You are setting values through chained assignment. Currently this works "
    "in certain cases, but when using Copy-on-Write (which will become the "
    "default behaviour in pandas 3.0) this will never work to update the "
    "original DataFrame or Series, because the intermediate object on which "
    "we are setting values will behave as a copy.\n"
    "A typical example is when you are setting values in a column of a "
    "DataFrame, like:\n\n"
    'df["col"][row_indexer] = value\n\n'
    'Use `df.loc[row_indexer, "col"] = values` instead, to perform the '
    "assignment in a single step and ensure this keeps updating the original `df`.\n\n"
    "See the caveats in the documentation: "
    "https://pandas.pydata.org/pandas-docs/stable/user_guide/"
    "indexing.html#returning-a-view-versus-a-copy\n"
)


_chained_assignment_warning_method_msg = (
    "A value is trying to be set on a copy of a DataFrame or Series "
    "through chained assignment using an inplace method.\n"
    "The behavior will change in pandas 3.0. This inplace method will "
    "never work because the intermediate object on which we are setting "
    "values always behaves as a copy.\n\n"
    "For example, when doing 'df[col].method(value, inplace=True)', try "
    "using 'df.method({col: value}, inplace=True)' or "
    "df[col] = df[col].method(value) instead, to perform "
    "the operation inplace on the original object.\n\n"
)


def _check_cacher(obj):
    # This is a mess, selection paths that return a view set the _cacher attribute
    # on the Series; most of them also set _item_cache which adds 1 to our relevant
    # reference count, but iloc does not, so we have to check if we are actually
    # in the item cache
    if hasattr(obj, "_cacher"):
        parent = obj._cacher[1]()
        # parent could be dead
        if parent is None:
            return False
        if hasattr(parent, "_item_cache"):
            if obj._cacher[0] in parent._item_cache:
                # Check if we are actually the item from item_cache, iloc creates a
                # new object
                return obj is parent._item_cache[obj._cacher[0]]
    return False


class NumExprClobberingError(NameError):
    """
    Exception raised when trying to use a built-in numexpr name as a variable name.

    ``eval`` or ``query`` will throw the error if the engine is set
    to 'numexpr'. 'numexpr' is the default engine value for these methods if the
    numexpr package is installed.

    Examples
    --------
    >>> df = pd.DataFrame({'abs': [1, 1, 1]})
    >>> df.query("abs > 2") # doctest: +SKIP
    ... # NumExprClobberingError: Variables in expression "(abs) > (2)" overlap...
    >>> sin, a = 1, 2
    >>> pd.eval("sin + a", engine='numexpr') # doctest: +SKIP
    ... # NumExprClobberingError: Variables in expression "(sin) + (a)" overlap...
    """


class UndefinedVariableError(NameError):
    """
    Exception raised by ``query`` or ``eval`` when using an undefined variable name.

    It will also specify whether the undefined variable is local or not.

    Examples
    --------
    >>> df = pd.DataFrame({'A': [1, 1, 1]})
    >>> df.query("A > x") # doctest: +SKIP
    ... # UndefinedVariableError: name 'x' is not defined
    >>> df.query("A > @y") # doctest: +SKIP
    ... # UndefinedVariableError: local variable 'y' is not defined
    >>> pd.eval('x + 1') # doctest: +SKIP
    ... # UndefinedVariableError: name 'x' is not defined
    """

    def __init__(self, name: str, is_local: bool | None = None) -> None:
        base_msg = f"{repr(name)} is not defined"
        if is_local:
            msg = f"local variable {base_msg}"
        else:
            msg = f"name {base_msg}"
        super().__init__(msg)


class IndexingError(Exception):
    """
    Exception is raised when trying to index and there is a mismatch in dimensions.

    Examples
    --------
    >>> df = pd.DataFrame({'A': [1, 1, 1]})
    >>> df.loc[..., ..., 'A'] # doctest: +SKIP
    ... # IndexingError: indexer may only contain one '...' entry
    >>> df = pd.DataFrame({'A': [1, 1, 1]})
    >>> df.loc[1, ..., ...] # doctest: +SKIP
    ... # IndexingError: Too many indexers
    >>> df[pd.Series([True], dtype=bool)] # doctest: +SKIP
    ... # IndexingError: Unalignable boolean Series provided as indexer...
    >>> s = pd.Series(range(2),
    ...               index = pd.MultiIndex.from_product([["a", "b"], ["c"]]))
    >>> s.loc["a", "c", "d"] # doctest: +SKIP
    ... # IndexingError: Too many indexers
    """


class PyperclipException(RuntimeError):
    """
    Exception raised when clipboard functionality is unsupported.

    Raised by ``to_clipboard()`` and ``read_clipboard()``.
    """


class PyperclipWindowsException(PyperclipException):
    """
    Exception raised when clipboard functionality is unsupported by Windows.

    Access to the clipboard handle would be denied due to some other
    window process is accessing it.
    """

    def __init__(self, message: str) -> None:
        # attr only exists on Windows, so typing fails on other platforms
        message += f" ({ctypes.WinError()})"  # type: ignore[attr-defined]
        super().__init__(message)


class CSSWarning(UserWarning):
    """
    Warning is raised when converting css styling fails.

    This can be due to the styling not having an equivalent value or because the
    styling isn't properly formatted.

    Examples
    --------
    >>> df = pd.DataFrame({'A': [1, 1, 1]})
    >>> df.style.applymap(
    ...     lambda x: 'background-color: blueGreenRed;'
    ... ).to_excel('styled.xlsx')  # doctest: +SKIP
    CSSWarning: Unhandled color format: 'blueGreenRed'
    >>> df.style.applymap(
    ...     lambda x: 'border: 1px solid red red;'
    ... ).to_excel('styled.xlsx')  # doctest: +SKIP
    CSSWarning: Unhandled color format: 'blueGreenRed'
    """


class PossibleDataLossError(Exception):
    """
    Exception raised when trying to open a HDFStore file when already opened.

    Examples
    --------
    >>> store = pd.HDFStore('my-store', 'a') # doctest: +SKIP
    >>> store.open("w") # doctest: +SKIP
    ... # PossibleDataLossError: Re-opening the file [my-store] with mode [a]...
    """


class ClosedFileError(Exception):
    """
    Exception is raised when trying to perform an operation on a closed HDFStore file.

    Examples
    --------
    >>> store = pd.HDFStore('my-store', 'a') # doctest: +SKIP
    >>> store.close() # doctest: +SKIP
    >>> store.keys() # doctest: +SKIP
    ... # ClosedFileError: my-store file is not open!
    """


class IncompatibilityWarning(Warning):
    """
    Warning raised when trying to use where criteria on an incompatible HDF5 file.
    """


class AttributeConflictWarning(Warning):
    """
    Warning raised when index attributes conflict when using HDFStore.

    Occurs when attempting to append an index with a different
    name than the existing index on an HDFStore or attempting to append an index with a
    different frequency than the existing index on an HDFStore.

    Examples
    --------
    >>> idx1 = pd.Index(['a', 'b'], name='name1')
    >>> df1 = pd.DataFrame([[1, 2], [3, 4]], index=idx1)
    >>> df1.to_hdf('file', 'data', 'w', append=True)  # doctest: +SKIP
    >>> idx2 = pd.Index(['c', 'd'], name='name2')
    >>> df2 = pd.DataFrame([[5, 6], [7, 8]], index=idx2)
    >>> df2.to_hdf('file', 'data', 'a', append=True)  # doctest: +SKIP
    AttributeConflictWarning: the [index_name] attribute of the existing index is
    [name1] which conflicts with the new [name2]...
    """


class DatabaseError(OSError):
    """
    Error is raised when executing sql with bad syntax or sql that throws an error.

    Examples
    --------
    >>> from sqlite3 import connect
    >>> conn = connect(':memory:')
    >>> pd.read_sql('select * test', conn) # doctest: +SKIP
    ... # DatabaseError: Execution failed on sql 'test': near "test": syntax error
    """


class PossiblePrecisionLoss(Warning):
    """
    Warning raised by to_stata on a column with a value outside or equal to int64.

    When the column value is outside or equal to the int64 value the column is
    converted to a float64 dtype.

    Examples
    --------
    >>> df = pd.DataFrame({"s": pd.Series([1, 2**53], dtype=np.int64)})
    >>> df.to_stata('test') # doctest: +SKIP
    ... # PossiblePrecisionLoss: Column converted from int64 to float64...
    """


class ValueLabelTypeMismatch(Warning):
    """
    Warning raised by to_stata on a category column that contains non-string values.

    Examples
    --------
    >>> df = pd.DataFrame({"categories": pd.Series(["a", 2], dtype="category")})
    >>> df.to_stata('test') # doctest: +SKIP
    ... # ValueLabelTypeMismatch: Stata value labels (pandas categories) must be str...
    """


class InvalidColumnName(Warning):
    """
    Warning raised by to_stata the column contains a non-valid stata name.

    Because the column name is an invalid Stata variable, the name needs to be
    converted.

    Examples
    --------
    >>> df = pd.DataFrame({"0categories": pd.Series([2, 2])})
    >>> df.to_stata('test') # doctest: +SKIP
    ... # InvalidColumnName: Not all pandas column names were valid Stata variable...
    """


class CategoricalConversionWarning(Warning):
    """
    Warning is raised when reading a partial labeled Stata file using a iterator.

    Examples
    --------
    >>> from pandas.io.stata import StataReader
    >>> with StataReader('dta_file', chunksize=2) as reader: # doctest: +SKIP
    ...   for i, block in enumerate(reader):
    ...      print(i, block)
    ... # CategoricalConversionWarning: One or more series with value labels...
    """


class LossySetitemError(Exception):
    """
    Raised when trying to do a __setitem__ on an np.ndarray that is not lossless.

    Notes
    -----
    This is an internal error.
    """


class NoBufferPresent(Exception):
    """
    Exception is raised in _get_data_buffer to signal that there is no requested buffer.
    """


class InvalidComparison(Exception):
    """
    Exception is raised by _validate_comparison_value to indicate an invalid comparison.

    Notes
    -----
    This is an internal error.
    """


__all__ = [
    "AbstractMethodError",
    "AttributeConflictWarning",
    "CategoricalConversionWarning",
    "ClosedFileError",
    "CSSWarning",
    "DatabaseError",
    "DataError",
    "DtypeWarning",
    "DuplicateLabelError",
    "EmptyDataError",
    "IncompatibilityWarning",
    "IntCastingNaNError",
    "InvalidColumnName",
    "InvalidComparison",
    "InvalidIndexError",
    "InvalidVersion",
    "IndexingError",
    "LossySetitemError",
    "MergeError",
    "NoBufferPresent",
    "NullFrequencyError",
    "NumbaUtilError",
    "NumExprClobberingError",
    "OptionError",
    "OutOfBoundsDatetime",
    "OutOfBoundsTimedelta",
    "ParserError",
    "ParserWarning",
    "PerformanceWarning",
    "PossibleDataLossError",
    "PossiblePrecisionLoss",
    "PyperclipException",
    "PyperclipWindowsException",
    "SettingWithCopyError",
    "SettingWithCopyWarning",
    "SpecificationError",
    "UndefinedVariableError",
    "UnsortedIndexError",
    "UnsupportedFunctionCall",
    "ValueLabelTypeMismatch",
]
```
