## Supplementary software v0.2.1 for "Virtual control arms for paediatric myopia trials: external validation of axial-elongation models": _util.py

```
from __future__ import annotations

from typing import (
    TYPE_CHECKING,
    Literal,
)

import numpy as np

from pandas._config import using_string_dtype

from pandas._libs import lib
from pandas.compat import (
    pa_version_under18p0,
    pa_version_under19p0,
)
from pandas.compat._optional import import_optional_dependency

import pandas as pd

if TYPE_CHECKING:
    from collections.abc import Callable

    import pyarrow

    from pandas._typing import DtypeBackend


def _arrow_dtype_mapping() -> dict:
    pa = import_optional_dependency("pyarrow")
    return {
        pa.int8(): pd.Int8Dtype(),
        pa.int16(): pd.Int16Dtype(),
        pa.int32(): pd.Int32Dtype(),
        pa.int64(): pd.Int64Dtype(),
        pa.uint8(): pd.UInt8Dtype(),
        pa.uint16(): pd.UInt16Dtype(),
        pa.uint32(): pd.UInt32Dtype(),
        pa.uint64(): pd.UInt64Dtype(),
        pa.bool_(): pd.BooleanDtype(),
        pa.string(): pd.StringDtype(),
        pa.float32(): pd.Float32Dtype(),
        pa.float64(): pd.Float64Dtype(),
        pa.string(): pd.StringDtype(),
        pa.large_string(): pd.StringDtype(),
    }


def _arrow_string_types_mapper() -> Callable:
    pa = import_optional_dependency("pyarrow")

    mapping = {
        pa.string(): pd.StringDtype(na_value=np.nan),
        pa.large_string(): pd.StringDtype(na_value=np.nan),
    }
    if not pa_version_under18p0:
        mapping[pa.string_view()] = pd.StringDtype(na_value=np.nan)

    return mapping.get


def arrow_table_to_pandas(
    table: pyarrow.Table,
    dtype_backend: DtypeBackend | Literal["numpy"] | lib.NoDefault = lib.no_default,
    null_to_int64: bool = False,
    to_pandas_kwargs: dict | None = None,
) -> pd.DataFrame:
    if to_pandas_kwargs is None:
        to_pandas_kwargs = {}

    pa = import_optional_dependency("pyarrow")

    types_mapper: type[pd.ArrowDtype] | None | Callable
    if dtype_backend == "numpy_nullable":
        mapping = _arrow_dtype_mapping()
        if null_to_int64:
            # Modify the default mapping to also map null to Int64
            # (to match other engines - only for CSV parser)
            mapping[pa.null()] = pd.Int64Dtype()
        types_mapper = mapping.get
    elif dtype_backend == "pyarrow":
        types_mapper = pd.ArrowDtype
    elif using_string_dtype():
        if pa_version_under19p0:
            types_mapper = _arrow_string_types_mapper()
        else:
            types_mapper = None
    elif dtype_backend is lib.no_default or dtype_backend == "numpy":
        types_mapper = None
    else:
        raise NotImplementedError

    df = table.to_pandas(types_mapper=types_mapper, **to_pandas_kwargs)
    return df
```
