## Supplementary software v0.2.1 for "Virtual control arms for paediatric myopia trials: external validation of axial-elongation models": api.py

```
"""
Data IO api
"""

from pandas.io.clipboards import read_clipboard
from pandas.io.excel import (
    ExcelFile,
    ExcelWriter,
    read_excel,
)
from pandas.io.feather_format import read_feather
from pandas.io.gbq import read_gbq
from pandas.io.html import read_html
from pandas.io.json import read_json
from pandas.io.orc import read_orc
from pandas.io.parquet import read_parquet
from pandas.io.parsers import (
    read_csv,
    read_fwf,
    read_table,
)
from pandas.io.pickle import (
    read_pickle,
    to_pickle,
)
from pandas.io.pytables import (
    HDFStore,
    read_hdf,
)
from pandas.io.sas import read_sas
from pandas.io.spss import read_spss
from pandas.io.sql import (
    read_sql,
    read_sql_query,
    read_sql_table,
)
from pandas.io.stata import read_stata
from pandas.io.xml import read_xml

__all__ = [
    "ExcelFile",
    "ExcelWriter",
    "HDFStore",
    "read_clipboard",
    "read_csv",
    "read_excel",
    "read_feather",
    "read_fwf",
    "read_gbq",
    "read_hdf",
    "read_html",
    "read_json",
    "read_orc",
    "read_parquet",
    "read_pickle",
    "read_sas",
    "read_spss",
    "read_sql",
    "read_sql_query",
    "read_sql_table",
    "read_stata",
    "read_table",
    "read_xml",
    "to_pickle",
]
```
