## Supplementary software v0.2.1 for "Virtual control arms for paediatric myopia trials: external validation of axial-elongation models": __init__.py

```
"""
Pyperclip

A cross-platform clipboard module for Python,
with copy & paste functions for plain text.
By Al Sweigart al@inventwithpython.com
Licence at LICENSES/PYPERCLIP_LICENSE

Usage:
  import pyperclip
  pyperclip.copy('The text to be copied to the clipboard.')
  spam = pyperclip.paste()

  if not pyperclip.is_available():
    print("Copy functionality unavailable!")

On Windows, no additional modules are needed.
On Mac, the pyobjc module is used, falling back to the pbcopy and pbpaste cli
    commands. (These commands should come with OS X.).
On Linux, install xclip, xsel, or wl-clipboard (for "wayland" sessions) via
package manager.
For example, in Debian:
    sudo apt-get install xclip
    sudo apt-get install xsel
    sudo apt-get install wl-clipboard

Otherwise on Linux, you will need the PyQt5 modules installed.

This module does not work with PyGObject yet.

Cygwin is currently not supported.

Security Note: This module runs programs with these names:
    - pbcopy
    - pbpaste
    - xclip
    - xsel
    - wl-copy/wl-paste
    - klipper
    - qdbus
A malicious user could rename or add programs with these names, tricking
Pyperclip into running them with whatever permissions the Python process has.

"""

__version__ = "1.8.2"


import contextlib
import ctypes
from ctypes import (
    c_size_t,
    c_wchar,
    c_wchar_p,
    get_errno,
    sizeof,
)
import os
import platform
from shutil import which as _executable_exists
import subprocess
import time
import warnings

from pandas.errors import (
    PyperclipException,
    PyperclipWindowsException,
)
from pandas.util._exceptions import find_stack_level

# `import PyQt4` sys.exit()s if DISPLAY is not in the environment.
# Thus, we need to detect the presence of $DISPLAY manually
# and not load PyQt4 if it is absent.
HAS_DISPLAY = os.getenv("DISPLAY")

EXCEPT_MSG = """
    Pyperclip could not find a copy/paste mechanism for your system.
    For more information, please visit
    https://pyperclip.readthedocs.io/en/latest/index.html#not-implemented-error
    """

ENCODING = "utf-8"


class PyperclipTimeoutException(PyperclipException):
    pass


def _stringifyText(text) -> str:
    acceptedTypes = (str, int, float, bool)
    if not isinstance(text, acceptedTypes):
        raise PyperclipException(
            f"only str, int, float, and bool values "
            f"can be copied to the clipboard, not {type(text).__name__}"
        )
    return str(text)


def init_osx_pbcopy_clipboard():
    def copy_osx_pbcopy(text):
        text = _stringifyText(text)  # Converts non-str values to str.
        with subprocess.Popen(
            ["pbcopy", "w"], stdin=subprocess.PIPE, close_fds=True
        ) as p:
            p.communicate(input=text.encode(ENCODING))

    def paste_osx_pbcopy():
        with subprocess.Popen(
            ["pbpaste", "r"], stdout=subprocess.PIPE, close_fds=True
        ) as p:
            stdout = p.communicate()[0]
        return stdout.decode(ENCODING)

    return copy_osx_pbcopy, paste_osx_pbcopy


def init_osx_pyobjc_clipboard():
    def copy_osx_pyobjc(text):
        """Copy string argument to clipboard"""
        text = _stringifyText(text)  # Converts non-str values to str.
        newStr = Foundation.NSString.stringWithString_(text).nsstring()
        newData = newStr.dataUsingEncoding_(Foundation.NSUTF8StringEncoding)
        board = AppKit.NSPasteboard.generalPasteboard()
        board.declareTypes_owner_([AppKit.NSStringPboardType], None)
        board.setData_forType_(newData, AppKit.NSStringPboardType)

    def paste_osx_pyobjc():
        """Returns contents of clipboard"""
        board = AppKit.NSPasteboard.generalPasteboard()
        content = board.stringForType_(AppKit.NSStringPboardType)
        return content

    return copy_osx_pyobjc, paste_osx_pyobjc


def init_qt_clipboard():
    global QApplication
    # $DISPLAY should exist

    # Try to import from qtpy, but if that fails try PyQt5 then PyQt4
    try:
        from qtpy.QtWidgets import QApplication
    except ImportError:
        try:
            from PyQt5.QtWidgets import QApplication
        except ImportError:
            from PyQt4.QtGui import QApplication

    app = QApplication.instance()
    if app is None:
        app = QApplication([])

    def copy_qt(text):
        text = _stringifyText(text)  # Converts non-str values to str.
        cb = app.clipboard()
        cb.setText(text)

    def paste_qt() -> str:
        cb = app.clipboard()
        return str(cb.text())

    return copy_qt, paste_qt


def init_xclip_clipboard():
    DEFAULT_SELECTION = "c"
    PRIMARY_SELECTION = "p"

    def copy_xclip(text, primary=False):
        text = _stringifyText(text)  # Converts non-str values to str.
        selection = DEFAULT_SELECTION
        if primary:
            selection = PRIMARY_SELECTION
        with subprocess.Popen(
            ["xclip", "-selection", selection], stdin=subprocess.PIPE, close_fds=True
        ) as p:
            p.communicate(input=text.encode(ENCODING))

    def paste_xclip(primary=False):
        selection = DEFAULT_SELECTION
        if primary:
            selection = PRIMARY_SELECTION
        with subprocess.Popen(
            ["xclip", "-selection", selection, "-o"],
            stdout=subprocess.PIPE,
            stderr=subprocess.PIPE,
            close_fds=True,
        ) as p:
            stdout = p.communicate()[0]
        # Intentionally ignore extraneous output on stderr when clipboard is empty
        return stdout.decode(ENCODING)

    return copy_xclip, paste_xclip


def init_xsel_clipboard():
    DEFAULT_SELECTION = "-b"
    PRIMARY_SELECTION = "-p"

    def copy_xsel(text, primary=False):
        text = _stringifyText(text)  # Converts non-str values to str.
        selection_flag = DEFAULT_SELECTION
        if primary:
            selection_flag = PRIMARY_SELECTION
        with subprocess.Popen(
            ["xsel", selection_flag, "-i"], stdin=subprocess.PIPE, close_fds=True
        ) as p:
            p.communicate(input=text.encode(ENCODING))

    def paste_xsel(primary=False):
        selection_flag = DEFAULT_SELECTION
        if primary:
            selection_flag = PRIMARY_SELECTION
        with subprocess.Popen(
            ["xsel", selection_flag, "-o"], stdout=subprocess.PIPE, close_fds=True
        ) as p:
            stdout = p.communicate()[0]
        return stdout.decode(ENCODING)

    return copy_xsel, paste_xsel


def init_wl_clipboard():
    PRIMARY_SELECTION = "-p"

    def copy_wl(text, primary=False):
        text = _stringifyText(text)  # Converts non-str values to str.
        args = ["wl-copy"]
        if primary:
            args.append(PRIMARY_SELECTION)
        if not text:
            args.append("--clear")
            subprocess.check_call(args, close_fds=True)
        else:
            p = subprocess.Popen(args, stdin=subprocess.PIPE, close_fds=True)
            p.communicate(input=text.encode(ENCODING))

    def paste_wl(primary=False):
        args = ["wl-paste", "-n"]
        if primary:
            args.append(PRIMARY_SELECTION)
        p = subprocess.Popen(args, stdout=subprocess.PIPE, close_fds=True)
        stdout, _stderr = p.communicate()
        return stdout.decode(ENCODING)

    return copy_wl, paste_wl


def init_klipper_clipboard():
    def copy_klipper(text):
        text = _stringifyText(text)  # Converts non-str values to str.
        with subprocess.Popen(
            [
                "qdbus",
                "org.kde.klipper",
                "/klipper",
                "setClipboardContents",
                text.encode(ENCODING),
            ],
            stdin=subprocess.PIPE,
            close_fds=True,
        ) as p:
            p.communicate(input=None)

    def paste_klipper():
        with subprocess.Popen(
            ["qdbus", "org.kde.klipper", "/klipper", "getClipboardContents"],
            stdout=subprocess.PIPE,
            close_fds=True,
        ) as p:
            stdout = p.communicate()[0]

        # Workaround for https://bugs.kde.org/show_bug.cgi?id=342874
        # TODO: https://github.com/asweigart/pyperclip/issues/43
        clipboardContents = stdout.decode(ENCODING)
        # even if blank, Klipper will append a newline at the end
        assert len(clipboardContents) > 0
        # make sure that newline is there
        assert clipboardContents.endswith("\n")
        if clipboardContents.endswith("\n"):
            clipboardContents = clipboardContents[:-1]
        return clipboardContents

    return copy_klipper, paste_klipper


def init_dev_clipboard_clipboard():
    def copy_dev_clipboard(text):
        text = _stringifyText(text)  # Converts non-str values to str.
        if text == "":
            warnings.warn(
                "Pyperclip cannot copy a blank string to the clipboard on Cygwin. "
                "This is effectively a no-op.",
                stacklevel=find_stack_level(),
            )
        if "\r" in text:
            warnings.warn(
                "Pyperclip cannot handle \\r characters on Cygwin.",
                stacklevel=find_stack_level(),
            )

        with open("/dev/clipboard", "w", encoding="utf-8") as fd:
            fd.write(text)

    def paste_dev_clipboard() -> str:
        with open("/dev/clipboard", encoding="utf-8") as fd:
            content = fd.read()
        return content

    return copy_dev_clipboard, paste_dev_clipboard


def init_no_clipboard():
    class ClipboardUnavailable:
        def __call__(self, *args, **kwargs):
            raise PyperclipException(EXCEPT_MSG)

        def __bool__(self) -> bool:
            return False

    return ClipboardUnavailable(), ClipboardUnavailable()


# Windows-related clipboard functions:
class CheckedCall:
    def __init__(self, f) -> None:
        super().__setattr__("f", f)

    def __call__(self, *args):
        ret = self.f(*args)
        if not ret and get_errno():
            raise PyperclipWindowsException("Error calling " + self.f.__name__)
        return ret

    def __setattr__(self, key, value):
        setattr(self.f, key, value)


def init_windows_clipboard():
    global HGLOBAL, LPVOID, DWORD, LPCSTR, INT
    global HWND, HINSTANCE, HMENU, BOOL, UINT, HANDLE
    from ctypes.wintypes import (
        BOOL,
        DWORD,
        HANDLE,
        HGLOBAL,
        HINSTANCE,
        HMENU,
        HWND,
        INT,
        LPCSTR,
        LPVOID,
        UINT,
    )

    windll = ctypes.windll
    msvcrt = ctypes.CDLL("msvcrt")

    safeCreateWindowExA = CheckedCall(windll.user32.CreateWindowExA)
    safeCreateWindowExA.argtypes = [
        DWORD,
        LPCSTR,
        LPCSTR,
        DWORD,
        INT,
        INT,
        INT,
        INT,
        HWND,
        HMENU,
        HINSTANCE,
        LPVOID,
    ]
    safeCreateWindowExA.restype = HWND

    safeDestroyWindow = CheckedCall(windll.user32.DestroyWindow)
    safeDestroyWindow.argtypes = [HWND]
    safeDestroyWindow.restype = BOOL

    OpenClipboard = windll.user32.OpenClipboard
    OpenClipboard.argtypes = [HWND]
    OpenClipboard.restype = BOOL

    safeCloseClipboard = CheckedCall(windll.user32.CloseClipboard)
    safeCloseClipboard.argtypes = []
    safeCloseClipboard.restype = BOOL

    safeEmptyClipboard = CheckedCall(windll.user32.EmptyClipboard)
    safeEmptyClipboard.argtypes = []
    safeEmptyClipboard.restype = BOOL

    safeGetClipboardData = CheckedCall(windll.user32.GetClipboardData)
    safeGetClipboardData.argtypes = [UINT]
    safeGetClipboardData.restype = HANDLE

    safeSetClipboardData = CheckedCall(windll.user32.SetClipboardData)
    safeSetClipboardData.argtypes = [UINT, HANDLE]
    safeSetClipboardData.restype = HANDLE

    safeGlobalAlloc = CheckedCall(windll.kernel32.GlobalAlloc)
    safeGlobalAlloc.argtypes = [UINT, c_size_t]
    safeGlobalAlloc.restype = HGLOBAL

    safeGlobalLock = CheckedCall(windll.kernel32.GlobalLock)
    safeGlobalLock.argtypes = [HGLOBAL]
    safeGlobalLock.restype = LPVOID

    safeGlobalUnlock = CheckedCall(windll.kernel32.GlobalUnlock)
    safeGlobalUnlock.argtypes = [HGLOBAL]
    safeGlobalUnlock.restype = BOOL

    wcslen = CheckedCall(msvcrt.wcslen)
    wcslen.argtypes = [c_wchar_p]
    wcslen.restype = UINT

    GMEM_MOVEABLE = 0x0002
    CF_UNICODETEXT = 13

    @contextlib.contextmanager
    def window():
        """
        Context that provides a valid Windows hwnd.
        """
        # we really just need the hwnd, so setting "STATIC"
        # as predefined lpClass is just fine.
        hwnd = safeCreateWindowExA(
            0, b"STATIC", None, 0, 0, 0, 0, 0, None, None, None, None
        )
        try:
            yield hwnd
        finally:
            safeDestroyWindow(hwnd)

    @contextlib.contextmanager
    def clipboard(hwnd):
        """
        Context manager that opens the clipboard and prevents
        other applications from modifying the clipboard content.
        """
        # We may not get the clipboard handle immediately because
        # some other application is accessing it (?)
        # We try for at least 500ms to get the clipboard.
        t = time.time() + 0.5
        success = False
        while time.time() < t:
            success = OpenClipboard(hwnd)
            if success:
                break
            time.sleep(0.01)
        if not success:
            raise PyperclipWindowsException("Error calling OpenClipboard")

        try:
            yield
        finally:
            safeCloseClipboard()

    def copy_windows(text):
        # This function is heavily based on
        # http://msdn.com/ms649016#_win32_Copying_Information_to_the_Clipboard

        text = _stringifyText(text)  # Converts non-str values to str.

        with window() as hwnd:
            # http://msdn.com/ms649048
            # If an application calls OpenClipboard with hwnd set to NULL,
            # EmptyClipboard sets the clipboard owner to NULL;
            # this causes SetClipboardData to fail.
            # => We need a valid hwnd to copy something.
            with clipboard(hwnd):
                safeEmptyClipboard()

                if text:
                    # http://msdn.com/ms649051
                    # If the hMem parameter identifies a memory object,
                    # the object must have been allocated using the
                    # function with the GMEM_MOVEABLE flag.
                    count = wcslen(text) + 1
                    handle = safeGlobalAlloc(GMEM_MOVEABLE, count * sizeof(c_wchar))
                    locked_handle = safeGlobalLock(handle)

                    ctypes.memmove(
                        c_wchar_p(locked_handle),
                        c_wchar_p(text),
                        count * sizeof(c_wchar),
                    )

                    safeGlobalUnlock(handle)
                    safeSetClipboardData(CF_UNICODETEXT, handle)

    def paste_windows():
        with clipboard(None):
            handle = safeGetClipboardData(CF_UNICODETEXT)
            if not handle:
                # GetClipboardData may return NULL with errno == NO_ERROR
                # if the clipboard is empty.
                # (Also, it may return a handle to an empty buffer,
                # but technically that's not empty)
                return ""
            return c_wchar_p(handle).value

    return copy_windows, paste_windows


def init_wsl_clipboard():
    def copy_wsl(text):
        text = _stringifyText(text)  # Converts non-str values to str.
        with subprocess.Popen(["clip.exe"], stdin=subprocess.PIPE, close_fds=True) as p:
            p.communicate(input=text.encode(ENCODING))

    def paste_wsl():
        with subprocess.Popen(
            ["powershell.exe", "-command", "Get-Clipboard"],
            stdout=subprocess.PIPE,
            stderr=subprocess.PIPE,
            close_fds=True,
        ) as p:
            stdout = p.communicate()[0]
        # WSL appends "\r\n" to the contents.
        return stdout[:-2].decode(ENCODING)

    return copy_wsl, paste_wsl


# Automatic detection of clipboard mechanisms
# and importing is done in determine_clipboard():
def determine_clipboard():
    """
    Determine the OS/platform and set the copy() and paste() functions
    accordingly.
    """
    global Foundation, AppKit, qtpy, PyQt4, PyQt5

    # Setup for the CYGWIN platform:
    if (
        "cygwin" in platform.system().lower()
    ):  # Cygwin has a variety of values returned by platform.system(),
        # such as 'CYGWIN_NT-6.1'
        # FIXME(pyperclip#55): pyperclip currently does not support Cygwin,
        # see https://github.com/asweigart/pyperclip/issues/55
        if os.path.exists("/dev/clipboard"):
            warnings.warn(
                "Pyperclip's support for Cygwin is not perfect, "
                "see https://github.com/asweigart/pyperclip/issues/55",
                stacklevel=find_stack_level(),
            )
            return init_dev_clipboard_clipboard()

    # Setup for the WINDOWS platform:
    elif os.name == "nt" or platform.system() == "Windows":
        return init_windows_clipboard()

    if platform.system() == "Linux":
        if _executable_exists("wslconfig.exe"):
            return init_wsl_clipboard()

    # Setup for the macOS platform:
    if os.name == "mac" or platform.system() == "Darwin":
        try:
            import AppKit
            import Foundation  # check if pyobjc is installed
        except ImportError:
            return init_osx_pbcopy_clipboard()
        else:
            return init_osx_pyobjc_clipboard()

    # Setup for the LINUX platform:
    if HAS_DISPLAY:
        if os.environ.get("WAYLAND_DISPLAY") and _executable_exists("wl-copy"):
            return init_wl_clipboard()
        if _executable_exists("xsel"):
            return init_xsel_clipboard()
        if _executable_exists("xclip"):
            return init_xclip_clipboard()
        if _executable_exists("klipper") and _executable_exists("qdbus"):
            return init_klipper_clipboard()

        try:
            # qtpy is a small abstraction layer that lets you write applications
            # using a single api call to either PyQt or PySide.
            # https://pypi.python.org/project/QtPy
            import qtpy  # check if qtpy is installed
        except ImportError:
            # If qtpy isn't installed, fall back on importing PyQt4.
            try:
                import PyQt5  # check if PyQt5 is installed
            except ImportError:
                try:
                    import PyQt4  # check if PyQt4 is installed
                except ImportError:
                    pass  # We want to fail fast for all non-ImportError exceptions.
                else:
                    return init_qt_clipboard()
            else:
                return init_qt_clipboard()
        else:
            return init_qt_clipboard()

    return init_no_clipboard()


def set_clipboard(clipboard):
    """
    Explicitly sets the clipboard mechanism. The "clipboard mechanism" is how
    the copy() and paste() functions interact with the operating system to
    implement the copy/paste feature. The clipboard parameter must be one of:
        - pbcopy
        - pyobjc (default on macOS)
        - qt
        - xclip
        - xsel
        - klipper
        - windows (default on Windows)
        - no (this is what is set when no clipboard mechanism can be found)
    """
    global copy, paste

    clipboard_types = {
        "pbcopy": init_osx_pbcopy_clipboard,
        "pyobjc": init_osx_pyobjc_clipboard,
        "qt": init_qt_clipboard,  # TODO - split this into 'qtpy', 'pyqt4', and 'pyqt5'
        "xclip": init_xclip_clipboard,
        "xsel": init_xsel_clipboard,
        "wl-clipboard": init_wl_clipboard,
        "klipper": init_klipper_clipboard,
        "windows": init_windows_clipboard,
        "no": init_no_clipboard,
    }

    if clipboard not in clipboard_types:
        allowed_clipboard_types = [repr(_) for _ in clipboard_types]
        raise ValueError(
            f"Argument must be one of {', '.join(allowed_clipboard_types)}"
        )

    # Sets pyperclip's copy() and paste() functions:
    copy, paste = clipboard_types[clipboard]()


def lazy_load_stub_copy(text):
    """
    A stub function for copy(), which will load the real copy() function when
    called so that the real copy() function is used for later calls.

    This allows users to import pyperclip without having determine_clipboard()
    automatically run, which will automatically select a clipboard mechanism.
    This could be a problem if it selects, say, the memory-heavy PyQt4 module
    but the user was just going to immediately call set_clipboard() to use a
    different clipboard mechanism.

    The lazy loading this stub function implements gives the user a chance to
    call set_clipboard() to pick another clipboard mechanism. Or, if the user
    simply calls copy() or paste() without calling set_clipboard() first,
    will fall back on whatever clipboard mechanism that determine_clipboard()
    automatically chooses.
    """
    global copy, paste
    copy, paste = determine_clipboard()
    return copy(text)


def lazy_load_stub_paste():
    """
    A stub function for paste(), which will load the real paste() function when
    called so that the real paste() function is used for later calls.

    This allows users to import pyperclip without having determine_clipboard()
    automatically run, which will automatically select a clipboard mechanism.
    This could be a problem if it selects, say, the memory-heavy PyQt4 module
    but the user was just going to immediately call set_clipboard() to use a
    different clipboard mechanism.

    The lazy loading this stub function implements gives the user a chance to
    call set_clipboard() to pick another clipboard mechanism. Or, if the user
    simply calls copy() or paste() without calling set_clipboard() first,
    will fall back on whatever clipboard mechanism that determine_clipboard()
    automatically chooses.
    """
    global copy, paste
    copy, paste = determine_clipboard()
    return paste()


def is_available() -> bool:
    return copy != lazy_load_stub_copy and paste != lazy_load_stub_paste


# Initially, copy() and paste() are set to lazy loading wrappers which will
# set `copy` and `paste` to real functions the first time they're used, unless
# set_clipboard() or determine_clipboard() is called first.
copy, paste = lazy_load_stub_copy, lazy_load_stub_paste


def waitForPaste(timeout=None):
    """This function call blocks until a non-empty text string exists on the
    clipboard. It returns this text.

    This function raises PyperclipTimeoutException if timeout was set to
    a number of seconds that has elapsed without non-empty text being put on
    the clipboard."""
    startTime = time.time()
    while True:
        clipboardText = paste()
        if clipboardText != "":
            return clipboardText
        time.sleep(0.01)

        if timeout is not None and time.time() > startTime + timeout:
            raise PyperclipTimeoutException(
                "waitForPaste() timed out after " + str(timeout) + " seconds."
            )


def waitForNewPaste(timeout=None):
    """This function call blocks until a new text string exists on the
    clipboard that is different from the text that was there when the function
    was first called. It returns this text.

    This function raises PyperclipTimeoutException if timeout was set to
    a number of seconds that has elapsed without non-empty text being put on
    the clipboard."""
    startTime = time.time()
    originalText = paste()
    while True:
        currentText = paste()
        if currentText != originalText:
            return currentText
        time.sleep(0.01)

        if timeout is not None and time.time() > startTime + timeout:
            raise PyperclipTimeoutException(
                "waitForNewPaste() timed out after " + str(timeout) + " seconds."
            )


__all__ = [
    "copy",
    "paste",
    "waitForPaste",
    "waitForNewPaste",
    "set_clipboard",
    "determine_clipboard",
]

# pandas aliases
clipboard_get = paste
clipboard_set = copy
```
