## Supplementary software v0.2.1 for "Virtual control arms for paediatric myopia trials: external validation of axial-elongation models": clipboards.py

```
""" io on the clipboard """
from __future__ import annotations

from io import StringIO
from typing import TYPE_CHECKING
import warnings

from pandas._libs import lib
from pandas.util._exceptions import find_stack_level
from pandas.util._validators import check_dtype_backend

from pandas.core.dtypes.generic import ABCDataFrame

from pandas import (
    get_option,
    option_context,
)

if TYPE_CHECKING:
    from pandas._typing import DtypeBackend


def read_clipboard(
    sep: str = r"\s+",
    dtype_backend: DtypeBackend | lib.NoDefault = lib.no_default,
    **kwargs,
):  # pragma: no cover
    r"""
    Read text from clipboard and pass to :func:`~pandas.read_csv`.

    Parses clipboard contents similar to how CSV files are parsed
    using :func:`~pandas.read_csv`.

    Parameters
    ----------
    sep : str, default '\\s+'
        A string or regex delimiter. The default of ``'\\s+'`` denotes
        one or more whitespace characters.

    dtype_backend : {'numpy_nullable', 'pyarrow'}, default 'numpy_nullable'
        Back-end data type applied to the resultant :class:`DataFrame`
        (still experimental). Behaviour is as follows:

        * ``"numpy_nullable"``: returns nullable-dtype-backed :class:`DataFrame`
          (default).
        * ``"pyarrow"``: returns pyarrow-backed nullable :class:`ArrowDtype`
          DataFrame.

        .. versionadded:: 2.0

    **kwargs
        See :func:`~pandas.read_csv` for the full argument list.

    Returns
    -------
    DataFrame
        A parsed :class:`~pandas.DataFrame` object.

    See Also
    --------
    DataFrame.to_clipboard : Copy object to the system clipboard.
    read_csv : Read a comma-separated values (csv) file into DataFrame.
    read_fwf : Read a table of fixed-width formatted lines into DataFrame.

    Examples
    --------
    >>> df = pd.DataFrame([[1, 2, 3], [4, 5, 6]], columns=['A', 'B', 'C'])
    >>> df.to_clipboard()  # doctest: +SKIP
    >>> pd.read_clipboard()  # doctest: +SKIP
         A  B  C
    0    1  2  3
    1    4  5  6
    """
    encoding = kwargs.pop("encoding", "utf-8")

    # only utf-8 is valid for passed value because that's what clipboard
    # supports
    if encoding is not None and encoding.lower().replace("-", "") != "utf8":
        raise NotImplementedError("reading from clipboard only supports utf-8 encoding")

    check_dtype_backend(dtype_backend)

    from pandas.io.clipboard import clipboard_get
    from pandas.io.parsers import read_csv

    text = clipboard_get()

    # Try to decode (if needed, as "text" might already be a string here).
    try:
        text = text.decode(kwargs.get("encoding") or get_option("display.encoding"))
    except AttributeError:
        pass

    # Excel copies into clipboard with \t separation
    # inspect no more then the 10 first lines, if they
    # all contain an equal number (>0) of tabs, infer
    # that this came from excel and set 'sep' accordingly
    lines = text[:10000].split("\n")[:-1][:10]

    # Need to remove leading white space, since read_csv
    # accepts:
    #    a  b
    # 0  1  2
    # 1  3  4

    counts = {x.lstrip(" ").count("\t") for x in lines}
    if len(lines) > 1 and len(counts) == 1 and counts.pop() != 0:
        sep = "\t"
        # check the number of leading tabs in the first line
        # to account for index columns
        index_length = len(lines[0]) - len(lines[0].lstrip(" \t"))
        if index_length != 0:
            kwargs.setdefault("index_col", list(range(index_length)))

    # Edge case where sep is specified to be None, return to default
    if sep is None and kwargs.get("delim_whitespace") is None:
        sep = r"\s+"

    # Regex separator currently only works with python engine.
    # Default to python if separator is multi-character (regex)
    if len(sep) > 1 and kwargs.get("engine") is None:
        kwargs["engine"] = "python"
    elif len(sep) > 1 and kwargs.get("engine") == "c":
        warnings.warn(
            "read_clipboard with regex separator does not work properly with c engine.",
            stacklevel=find_stack_level(),
        )

    return read_csv(StringIO(text), sep=sep, dtype_backend=dtype_backend, **kwargs)


def to_clipboard(
    obj, excel: bool | None = True, sep: str | None = None, **kwargs
) -> None:  # pragma: no cover
    """
    Attempt to write text representation of object to the system clipboard
    The clipboard can be then pasted into Excel for example.

    Parameters
    ----------
    obj : the object to write to the clipboard
    excel : bool, defaults to True
            if True, use the provided separator, writing in a csv
            format for allowing easy pasting into excel.
            if False, write a string representation of the object
            to the clipboard
    sep : optional, defaults to tab
    other keywords are passed to to_csv

    Notes
    -----
    Requirements for your platform
      - Linux: xclip, or xsel (with PyQt4 modules)
      - Windows:
      - OS X:
    """
    encoding = kwargs.pop("encoding", "utf-8")

    # testing if an invalid encoding is passed to clipboard
    if encoding is not None and encoding.lower().replace("-", "") != "utf8":
        raise ValueError("clipboard only supports utf-8 encoding")

    from pandas.io.clipboard import clipboard_set

    if excel is None:
        excel = True

    if excel:
        try:
            if sep is None:
                sep = "\t"
            buf = StringIO()

            # clipboard_set (pyperclip) expects unicode
            obj.to_csv(buf, sep=sep, encoding="utf-8", **kwargs)
            text = buf.getvalue()

            clipboard_set(text)
            return
        except TypeError:
            warnings.warn(
                "to_clipboard in excel mode requires a single character separator.",
                stacklevel=find_stack_level(),
            )
    elif sep is not None:
        warnings.warn(
            "to_clipboard with excel=False ignores the sep argument.",
            stacklevel=find_stack_level(),
        )

    if isinstance(obj, ABCDataFrame):
        # str(df) has various unhelpful defaults, like truncation
        with option_context("display.max_colwidth", None):
            objstr = obj.to_string(**kwargs)
    else:
        objstr = str(obj)
    clipboard_set(objstr)
```
