## Supplementary software v0.2.1 for "Virtual control arms for paediatric myopia trials: external validation of axial-elongation models": common.py

```
"""Common IO api utilities"""
from __future__ import annotations

from abc import (
    ABC,
    abstractmethod,
)
import codecs
from collections import defaultdict
from collections.abc import (
    Hashable,
    Mapping,
    Sequence,
)
import dataclasses
import functools
import gzip
from io import (
    BufferedIOBase,
    BytesIO,
    RawIOBase,
    StringIO,
    TextIOBase,
    TextIOWrapper,
)
import mmap
import os
from pathlib import Path
import re
import tarfile
from typing import (
    IO,
    TYPE_CHECKING,
    Any,
    AnyStr,
    DefaultDict,
    Generic,
    Literal,
    TypeVar,
    cast,
    overload,
)
from urllib.parse import (
    urljoin,
    urlparse as parse_url,
    uses_netloc,
    uses_params,
    uses_relative,
)
import warnings
import zipfile

from pandas._typing import (
    BaseBuffer,
    ReadCsvBuffer,
)
from pandas.compat import (
    get_bz2_file,
    get_lzma_file,
)
from pandas.compat._optional import import_optional_dependency
from pandas.util._decorators import doc
from pandas.util._exceptions import find_stack_level

from pandas.core.dtypes.common import (
    is_bool,
    is_file_like,
    is_integer,
    is_list_like,
)
from pandas.core.dtypes.generic import ABCMultiIndex

from pandas.core.shared_docs import _shared_docs

_VALID_URLS = set(uses_relative + uses_netloc + uses_params)
_VALID_URLS.discard("")
_RFC_3986_PATTERN = re.compile(r"^[A-Za-z][A-Za-z0-9+\-+.]*://")

BaseBufferT = TypeVar("BaseBufferT", bound=BaseBuffer)


if TYPE_CHECKING:
    from types import TracebackType

    from pandas._typing import (
        CompressionDict,
        CompressionOptions,
        FilePath,
        ReadBuffer,
        StorageOptions,
        WriteBuffer,
    )

    from pandas import MultiIndex


@dataclasses.dataclass
class IOArgs:
    """
    Return value of io/common.py:_get_filepath_or_buffer.
    """

    filepath_or_buffer: str | BaseBuffer
    encoding: str
    mode: str
    compression: CompressionDict
    should_close: bool = False


@dataclasses.dataclass
class IOHandles(Generic[AnyStr]):
    """
    Return value of io/common.py:get_handle

    Can be used as a context manager.

    This is used to easily close created buffers and to handle corner cases when
    TextIOWrapper is inserted.

    handle: The file handle to be used.
    created_handles: All file handles that are created by get_handle
    is_wrapped: Whether a TextIOWrapper needs to be detached.
    """

    # handle might not implement the IO-interface
    handle: IO[AnyStr]
    compression: CompressionDict
    created_handles: list[IO[bytes] | IO[str]] = dataclasses.field(default_factory=list)
    is_wrapped: bool = False

    def close(self) -> None:
        """
        Close all created buffers.

        Note: If a TextIOWrapper was inserted, it is flushed and detached to
        avoid closing the potentially user-created buffer.
        """
        if self.is_wrapped:
            assert isinstance(self.handle, TextIOWrapper)
            self.handle.flush()
            self.handle.detach()
            self.created_handles.remove(self.handle)
        for handle in self.created_handles:
            handle.close()
        self.created_handles = []
        self.is_wrapped = False

    def __enter__(self) -> IOHandles[AnyStr]:
        return self

    def __exit__(
        self,
        exc_type: type[BaseException] | None,
        exc_value: BaseException | None,
        traceback: TracebackType | None,
    ) -> None:
        self.close()


def is_url(url: object) -> bool:
    """
    Check to see if a URL has a valid protocol.

    Parameters
    ----------
    url : str or unicode

    Returns
    -------
    isurl : bool
        If `url` has a valid protocol return True otherwise False.
    """
    if not isinstance(url, str):
        return False
    return parse_url(url).scheme in _VALID_URLS


@overload
def _expand_user(filepath_or_buffer: str) -> str:
    ...


@overload
def _expand_user(filepath_or_buffer: BaseBufferT) -> BaseBufferT:
    ...


def _expand_user(filepath_or_buffer: str | BaseBufferT) -> str | BaseBufferT:
    """
    Return the argument with an initial component of ~ or ~user
    replaced by that user's home directory.

    Parameters
    ----------
    filepath_or_buffer : object to be converted if possible

    Returns
    -------
    expanded_filepath_or_buffer : an expanded filepath or the
                                  input if not expandable
    """
    if isinstance(filepath_or_buffer, str):
        return os.path.expanduser(filepath_or_buffer)
    return filepath_or_buffer


def validate_header_arg(header: object) -> None:
    if header is None:
        return
    if is_integer(header):
        header = cast(int, header)
        if header < 0:
            # GH 27779
            raise ValueError(
                "Passing negative integer to header is invalid. "
                "For no header, use header=None instead"
            )
        return
    if is_list_like(header, allow_sets=False):
        header = cast(Sequence, header)
        if not all(map(is_integer, header)):
            raise ValueError("header must be integer or list of integers")
        if any(i < 0 for i in header):
            raise ValueError("cannot specify multi-index header with negative integers")
        return
    if is_bool(header):
        raise TypeError(
            "Passing a bool to header is invalid. Use header=None for no header or "
            "header=int or list-like of ints to specify "
            "the row(s) making up the column names"
        )
    # GH 16338
    raise ValueError("header must be integer or list of integers")


@overload
def stringify_path(filepath_or_buffer: FilePath, convert_file_like: bool = ...) -> str:
    ...


@overload
def stringify_path(
    filepath_or_buffer: BaseBufferT, convert_file_like: bool = ...
) -> BaseBufferT:
    ...


def stringify_path(
    filepath_or_buffer: FilePath | BaseBufferT,
    convert_file_like: bool = False,
) -> str | BaseBufferT:
    """
    Attempt to convert a path-like object to a string.

    Parameters
    ----------
    filepath_or_buffer : object to be converted

    Returns
    -------
    str_filepath_or_buffer : maybe a string version of the object

    Notes
    -----
    Objects supporting the fspath protocol are coerced
    according to its __fspath__ method.

    Any other object is passed through unchanged, which includes bytes,
    strings, buffers, or anything else that's not even path-like.
    """
    if not convert_file_like and is_file_like(filepath_or_buffer):
        # GH 38125: some fsspec objects implement os.PathLike but have already opened a
        # file. This prevents opening the file a second time. infer_compression calls
        # this function with convert_file_like=True to infer the compression.
        return cast(BaseBufferT, filepath_or_buffer)

    if isinstance(filepath_or_buffer, os.PathLike):
        filepath_or_buffer = filepath_or_buffer.__fspath__()
    return _expand_user(filepath_or_buffer)


def urlopen(*args, **kwargs):
    """
    Lazy-import wrapper for stdlib urlopen, as that imports a big chunk of
    the stdlib.
    """
    import urllib.request

    return urllib.request.urlopen(*args, **kwargs)


def is_fsspec_url(url: FilePath | BaseBuffer) -> bool:
    """
    Returns true if the given URL looks like
    something fsspec can handle
    """
    return (
        isinstance(url, str)
        and bool(_RFC_3986_PATTERN.match(url))
        and not url.startswith(("http://", "https://"))
    )


@doc(
    storage_options=_shared_docs["storage_options"],
    compression_options=_shared_docs["compression_options"] % "filepath_or_buffer",
)
def _get_filepath_or_buffer(
    filepath_or_buffer: FilePath | BaseBuffer,
    encoding: str = "utf-8",
    compression: CompressionOptions | None = None,
    mode: str = "r",
    storage_options: StorageOptions | None = None,
) -> IOArgs:
    """
    If the filepath_or_buffer is a url, translate and return the buffer.
    Otherwise passthrough.

    Parameters
    ----------
    filepath_or_buffer : a url, filepath (str, py.path.local or pathlib.Path),
                         or buffer
    {compression_options}

        .. versionchanged:: 1.4.0 Zstandard support.

    encoding : the encoding to use to decode bytes, default is 'utf-8'
    mode : str, optional

    {storage_options}


    Returns the dataclass IOArgs.
    """
    filepath_or_buffer = stringify_path(filepath_or_buffer)

    # handle compression dict
    compression_method, compression = get_compression_method(compression)
    compression_method = infer_compression(filepath_or_buffer, compression_method)

    # GH21227 internal compression is not used for non-binary handles.
    if compression_method and hasattr(filepath_or_buffer, "write") and "b" not in mode:
        warnings.warn(
            "compression has no effect when passing a non-binary object as input.",
            RuntimeWarning,
            stacklevel=find_stack_level(),
        )
        compression_method = None

    compression = dict(compression, method=compression_method)

    # bz2 and xz do not write the byte order mark for utf-16 and utf-32
    # print a warning when writing such files
    if (
        "w" in mode
        and compression_method in ["bz2", "xz"]
        and encoding in ["utf-16", "utf-32"]
    ):
        warnings.warn(
            f"{compression} will not write the byte order mark for {encoding}",
            UnicodeWarning,
            stacklevel=find_stack_level(),
        )

    # Use binary mode when converting path-like objects to file-like objects (fsspec)
    # except when text mode is explicitly requested. The original mode is returned if
    # fsspec is not used.
    fsspec_mode = mode
    if "t" not in fsspec_mode and "b" not in fsspec_mode:
        fsspec_mode += "b"

    if isinstance(filepath_or_buffer, str) and is_url(filepath_or_buffer):
        # TODO: fsspec can also handle HTTP via requests, but leaving this
        # unchanged. using fsspec appears to break the ability to infer if the
        # server responded with gzipped data
        storage_options = storage_options or {}

        # waiting until now for importing to match intended lazy logic of
        # urlopen function defined elsewhere in this module
        import urllib.request

        # assuming storage_options is to be interpreted as headers
        req_info = urllib.request.Request(filepath_or_buffer, headers=storage_options)
        with urlopen(req_info) as req:
            content_encoding = req.headers.get("Content-Encoding", None)
            if content_encoding == "gzip":
                # Override compression based on Content-Encoding header
                compression = {"method": "gzip"}
            reader = BytesIO(req.read())
        return IOArgs(
            filepath_or_buffer=reader,
            encoding=encoding,
            compression=compression,
            should_close=True,
            mode=fsspec_mode,
        )

    if is_fsspec_url(filepath_or_buffer):
        assert isinstance(
            filepath_or_buffer, str
        )  # just to appease mypy for this branch
        # two special-case s3-like protocols; these have special meaning in Hadoop,
        # but are equivalent to just "s3" from fsspec's point of view
        # cc #11071
        if filepath_or_buffer.startswith("s3a://"):
            filepath_or_buffer = filepath_or_buffer.replace("s3a://", "s3://")
        if filepath_or_buffer.startswith("s3n://"):
            filepath_or_buffer = filepath_or_buffer.replace("s3n://", "s3://")
        fsspec = import_optional_dependency("fsspec")

        # If botocore is installed we fallback to reading with anon=True
        # to allow reads from public buckets
        err_types_to_retry_with_anon: list[Any] = []
        try:
            import_optional_dependency("botocore")
            from botocore.exceptions import (
                ClientError,
                NoCredentialsError,
            )

            err_types_to_retry_with_anon = [
                ClientError,
                NoCredentialsError,
                PermissionError,
            ]
        except ImportError:
            pass

        try:
            file_obj = fsspec.open(
                filepath_or_buffer, mode=fsspec_mode, **(storage_options or {})
            ).open()
        # GH 34626 Reads from Public Buckets without Credentials needs anon=True
        except tuple(err_types_to_retry_with_anon):
            if storage_options is None:
                storage_options = {"anon": True}
            else:
                # don't mutate user input.
                storage_options = dict(storage_options)
                storage_options["anon"] = True
            file_obj = fsspec.open(
                filepath_or_buffer, mode=fsspec_mode, **(storage_options or {})
            ).open()

        return IOArgs(
            filepath_or_buffer=file_obj,
            encoding=encoding,
            compression=compression,
            should_close=True,
            mode=fsspec_mode,
        )
    elif storage_options:
        raise ValueError(
            "storage_options passed with file object or non-fsspec file path"
        )

    if isinstance(filepath_or_buffer, (str, bytes, mmap.mmap)):
        return IOArgs(
            filepath_or_buffer=_expand_user(filepath_or_buffer),
            encoding=encoding,
            compression=compression,
            should_close=False,
            mode=mode,
        )

    # is_file_like requires (read | write) & __iter__ but __iter__ is only
    # needed for read_csv(engine=python)
    if not (
        hasattr(filepath_or_buffer, "read") or hasattr(filepath_or_buffer, "write")
    ):
        msg = f"Invalid file path or buffer object type: {type(filepath_or_buffer)}"
        raise ValueError(msg)

    return IOArgs(
        filepath_or_buffer=filepath_or_buffer,
        encoding=encoding,
        compression=compression,
        should_close=False,
        mode=mode,
    )


def file_path_to_url(path: str) -> str:
    """
    converts an absolute native path to a FILE URL.

    Parameters
    ----------
    path : a path in native format

    Returns
    -------
    a valid FILE URL
    """
    # lazify expensive import (~30ms)
    from urllib.request import pathname2url

    return urljoin("file:", pathname2url(path))


extension_to_compression = {
    ".tar": "tar",
    ".tar.gz": "tar",
    ".tar.bz2": "tar",
    ".tar.xz": "tar",
    ".gz": "gzip",
    ".bz2": "bz2",
    ".zip": "zip",
    ".xz": "xz",
    ".zst": "zstd",
}
_supported_compressions = set(extension_to_compression.values())


def get_compression_method(
    compression: CompressionOptions,
) -> tuple[str | None, CompressionDict]:
    """
    Simplifies a compression argument to a compression method string and
    a mapping containing additional arguments.

    Parameters
    ----------
    compression : str or mapping
        If string, specifies the compression method. If mapping, value at key
        'method' specifies compression method.

    Returns
    -------
    tuple of ({compression method}, Optional[str]
              {compression arguments}, Dict[str, Any])

    Raises
    ------
    ValueError on mapping missing 'method' key
    """
    compression_method: str | None
    if isinstance(compression, Mapping):
        compression_args = dict(compression)
        try:
            compression_method = compression_args.pop("method")
        except KeyError as err:
            raise ValueError("If mapping, compression must have key 'method'") from err
    else:
        compression_args = {}
        compression_method = compression
    return compression_method, compression_args


@doc(compression_options=_shared_docs["compression_options"] % "filepath_or_buffer")
def infer_compression(
    filepath_or_buffer: FilePath | BaseBuffer, compression: str | None
) -> str | None:
    """
    Get the compression method for filepath_or_buffer. If compression='infer',
    the inferred compression method is returned. Otherwise, the input
    compression method is returned unchanged, unless it's invalid, in which
    case an error is raised.

    Parameters
    ----------
    filepath_or_buffer : str or file handle
        File path or object.
    {compression_options}

        .. versionchanged:: 1.4.0 Zstandard support.

    Returns
    -------
    string or None

    Raises
    ------
    ValueError on invalid compression specified.
    """
    if compression is None:
        return None

    # Infer compression
    if compression == "infer":
        # Convert all path types (e.g. pathlib.Path) to strings
        filepath_or_buffer = stringify_path(filepath_or_buffer, convert_file_like=True)
        if not isinstance(filepath_or_buffer, str):
            # Cannot infer compression of a buffer, assume no compression
            return None

        # Infer compression from the filename/URL extension
        for extension, compression in extension_to_compression.items():
            if filepath_or_buffer.lower().endswith(extension):
                return compression
        return None

    # Compression has been specified. Check that it's valid
    if compression in _supported_compressions:
        return compression

    valid = ["infer", None] + sorted(_supported_compressions)
    msg = (
        f"Unrecognized compression type: {compression}\n"
        f"Valid compression types are {valid}"
    )
    raise ValueError(msg)


def check_parent_directory(path: Path | str) -> None:
    """
    Check if parent directory of a file exists, raise OSError if it does not

    Parameters
    ----------
    path: Path or str
        Path to check parent directory of
    """
    parent = Path(path).parent
    if not parent.is_dir():
        raise OSError(rf"Cannot save file into a non-existent directory: '{parent}'")


@overload
def get_handle(
    path_or_buf: FilePath | BaseBuffer,
    mode: str,
    *,
    encoding: str | None = ...,
    compression: CompressionOptions = ...,
    memory_map: bool = ...,
    is_text: Literal[False],
    errors: str | None = ...,
    storage_options: StorageOptions = ...,
) -> IOHandles[bytes]:
    ...


@overload
def get_handle(
    path_or_buf: FilePath | BaseBuffer,
    mode: str,
    *,
    encoding: str | None = ...,
    compression: CompressionOptions = ...,
    memory_map: bool = ...,
    is_text: Literal[True] = ...,
    errors: str | None = ...,
    storage_options: StorageOptions = ...,
) -> IOHandles[str]:
    ...


@overload
def get_handle(
    path_or_buf: FilePath | BaseBuffer,
    mode: str,
    *,
    encoding: str | None = ...,
    compression: CompressionOptions = ...,
    memory_map: bool = ...,
    is_text: bool = ...,
    errors: str | None = ...,
    storage_options: StorageOptions = ...,
) -> IOHandles[str] | IOHandles[bytes]:
    ...


@doc(compression_options=_shared_docs["compression_options"] % "path_or_buf")
def get_handle(
    path_or_buf: FilePath | BaseBuffer,
    mode: str,
    *,
    encoding: str | None = None,
    compression: CompressionOptions | None = None,
    memory_map: bool = False,
    is_text: bool = True,
    errors: str | None = None,
    storage_options: StorageOptions | None = None,
) -> IOHandles[str] | IOHandles[bytes]:
    """
    Get file handle for given path/buffer and mode.

    Parameters
    ----------
    path_or_buf : str or file handle
        File path or object.
    mode : str
        Mode to open path_or_buf with.
    encoding : str or None
        Encoding to use.
    {compression_options}

           May be a dict with key 'method' as compression mode
           and other keys as compression options if compression
           mode is 'zip'.

           Passing compression options as keys in dict is
           supported for compression modes 'gzip', 'bz2', 'zstd' and 'zip'.

        .. versionchanged:: 1.4.0 Zstandard support.

    memory_map : bool, default False
        See parsers._parser_params for more information. Only used by read_csv.
    is_text : bool, default True
        Whether the type of the content passed to the file/buffer is string or
        bytes. This is not the same as `"b" not in mode`. If a string content is
        passed to a binary file/buffer, a wrapper is inserted.
    errors : str, default 'strict'
        Specifies how encoding and decoding errors are to be handled.
        See the errors argument for :func:`open` for a full list
        of options.
    storage_options: StorageOptions = None
        Passed to _get_filepath_or_buffer

    Returns the dataclass IOHandles
    """
    # Windows does not default to utf-8. Set to utf-8 for a consistent behavior
    encoding = encoding or "utf-8"

    errors = errors or "strict"

    # read_csv does not know whether the buffer is opened in binary/text mode
    if _is_binary_mode(path_or_buf, mode) and "b" not in mode:
        mode += "b"

    # validate encoding and errors
    codecs.lookup(encoding)
    if isinstance(errors, str):
        codecs.lookup_error(errors)

    # open URLs
    ioargs = _get_filepath_or_buffer(
        path_or_buf,
        encoding=encoding,
        compression=compression,
        mode=mode,
        storage_options=storage_options,
    )

    handle = ioargs.filepath_or_buffer
    handles: list[BaseBuffer]

    # memory mapping needs to be the first step
    # only used for read_csv
    handle, memory_map, handles = _maybe_memory_map(handle, memory_map)

    is_path = isinstance(handle, str)
    compression_args = dict(ioargs.compression)
    compression = compression_args.pop("method")

    # Only for write methods
    if "r" not in mode and is_path:
        check_parent_directory(str(handle))

    if compression:
        if compression != "zstd":
            # compression libraries do not like an explicit text-mode
            ioargs.mode = ioargs.mode.replace("t", "")
        elif compression == "zstd" and "b" not in ioargs.mode:
            # python-zstandard defaults to text mode, but we always expect
            # compression libraries to use binary mode.
            ioargs.mode += "b"

        # GZ Compression
        if compression == "gzip":
            if isinstance(handle, str):
                # error: Incompatible types in assignment (expression has type
                # "GzipFile", variable has type "Union[str, BaseBuffer]")
                handle = gzip.GzipFile(  # type: ignore[assignment]
                    filename=handle,
                    mode=ioargs.mode,
                    **compression_args,
                )
            else:
                handle = gzip.GzipFile(
                    # No overload variant of "GzipFile" matches argument types
                    # "Union[str, BaseBuffer]", "str", "Dict[str, Any]"
                    fileobj=handle,  # type: ignore[call-overload]
                    mode=ioargs.mode,
                    **compression_args,
                )

        # BZ Compression
        elif compression == "bz2":
            # Overload of "BZ2File" to handle pickle protocol 5
            # "Union[str, BaseBuffer]", "str", "Dict[str, Any]"
            handle = get_bz2_file()(  # type: ignore[call-overload]
                handle,
                mode=ioargs.mode,
                **compression_args,
            )

        # ZIP Compression
        elif compression == "zip":
            # error: Argument 1 to "_BytesZipFile" has incompatible type
            # "Union[str, BaseBuffer]"; expected "Union[Union[str, PathLike[str]],
            # ReadBuffer[bytes], WriteBuffer[bytes]]"
            handle = _BytesZipFile(
                handle, ioargs.mode, **compression_args  # type: ignore[arg-type]
            )
            if handle.buffer.mode == "r":
                handles.append(handle)
                zip_names = handle.buffer.namelist()
                if len(zip_names) == 1:
                    handle = handle.buffer.open(zip_names.pop())
                elif not zip_names:
                    raise ValueError(f"Zero files found in ZIP file {path_or_buf}")
                else:
                    raise ValueError(
                        "Multiple files found in ZIP file. "
                        f"Only one file per ZIP: {zip_names}"
                    )

        # TAR Encoding
        elif compression == "tar":
            compression_args.setdefault("mode", ioargs.mode)
            if isinstance(handle, str):
                handle = _BytesTarFile(name=handle, **compression_args)
            else:
                # error: Argument "fileobj" to "_BytesTarFile" has incompatible
                # type "BaseBuffer"; expected "Union[ReadBuffer[bytes],
                # WriteBuffer[bytes], None]"
                handle = _BytesTarFile(
                    fileobj=handle, **compression_args  # type: ignore[arg-type]
                )
            assert isinstance(handle, _BytesTarFile)
            if "r" in handle.buffer.mode:
                handles.append(handle)
                files = handle.buffer.getnames()
                if len(files) == 1:
                    file = handle.buffer.extractfile(files[0])
                    assert file is not None
                    handle = file
                elif not files:
                    raise ValueError(f"Zero files found in TAR archive {path_or_buf}")
                else:
                    raise ValueError(
                        "Multiple files found in TAR archive. "
                        f"Only one file per TAR archive: {files}"
                    )

        # XZ Compression
        elif compression == "xz":
            # error: Argument 1 to "LZMAFile" has incompatible type "Union[str,
            # BaseBuffer]"; expected "Optional[Union[Union[str, bytes, PathLike[str],
            # PathLike[bytes]], IO[bytes]], None]"
            handle = get_lzma_file()(
                handle, ioargs.mode, **compression_args  # type: ignore[arg-type]
            )

        # Zstd Compression
        elif compression == "zstd":
            zstd = import_optional_dependency("zstandard")
            if "r" in ioargs.mode:
                open_args = {"dctx": zstd.ZstdDecompressor(**compression_args)}
            else:
                open_args = {"cctx": zstd.ZstdCompressor(**compression_args)}
            handle = zstd.open(
                handle,
                mode=ioargs.mode,
                **open_args,
            )

        # Unrecognized Compression
        else:
            msg = f"Unrecognized compression type: {compression}"
            raise ValueError(msg)

        assert not isinstance(handle, str)
        handles.append(handle)

    elif isinstance(handle, str):
        # Check whether the filename is to be opened in binary mode.
        # Binary mode does not support 'encoding' and 'newline'.
        if ioargs.encoding and "b" not in ioargs.mode:
            # Encoding
            handle = open(
                handle,
                ioargs.mode,
                encoding=ioargs.encoding,
                errors=errors,
                newline="",
            )
        else:
            # Binary mode
            handle = open(handle, ioargs.mode)
        handles.append(handle)

    # Convert BytesIO or file objects passed with an encoding
    is_wrapped = False
    if not is_text and ioargs.mode == "rb" and isinstance(handle, TextIOBase):
        # not added to handles as it does not open/buffer resources
        handle = _BytesIOWrapper(
            handle,
            encoding=ioargs.encoding,
        )
    elif is_text and (
        compression or memory_map or _is_binary_mode(handle, ioargs.mode)
    ):
        if (
            not hasattr(handle, "readable")
            or not hasattr(handle, "writable")
            or not hasattr(handle, "seekable")
        ):
            handle = _IOWrapper(handle)
        # error: Argument 1 to "TextIOWrapper" has incompatible type
        # "_IOWrapper"; expected "IO[bytes]"
        handle = TextIOWrapper(
            handle,  # type: ignore[arg-type]
            encoding=ioargs.encoding,
            errors=errors,
            newline="",
        )
        handles.append(handle)
        # only marked as wrapped when the caller provided a handle
        is_wrapped = not (
            isinstance(ioargs.filepath_or_buffer, str) or ioargs.should_close
        )

    if "r" in ioargs.mode and not hasattr(handle, "read"):
        raise TypeError(
            "Expected file path name or file-like object, "
            f"got {type(ioargs.filepath_or_buffer)} type"
        )

    handles.reverse()  # close the most recently added buffer first
    if ioargs.should_close:
        assert not isinstance(ioargs.filepath_or_buffer, str)
        handles.append(ioargs.filepath_or_buffer)

    return IOHandles(
        # error: Argument "handle" to "IOHandles" has incompatible type
        # "Union[TextIOWrapper, GzipFile, BaseBuffer, typing.IO[bytes],
        # typing.IO[Any]]"; expected "pandas._typing.IO[Any]"
        handle=handle,  # type: ignore[arg-type]
        # error: Argument "created_handles" to "IOHandles" has incompatible type
        # "List[BaseBuffer]"; expected "List[Union[IO[bytes], IO[str]]]"
        created_handles=handles,  # type: ignore[arg-type]
        is_wrapped=is_wrapped,
        compression=ioargs.compression,
    )


# error: Definition of "__enter__" in base class "IOBase" is incompatible
# with definition in base class "BinaryIO"
class _BufferedWriter(BytesIO, ABC):  # type: ignore[misc]
    """
    Some objects do not support multiple .write() calls (TarFile and ZipFile).
    This wrapper writes to the underlying buffer on close.
    """

    buffer = BytesIO()

    @abstractmethod
    def write_to_buffer(self) -> None:
        ...

    def close(self) -> None:
        if self.closed:
            # already closed
            return
        if self.getbuffer().nbytes:
            # write to buffer
            self.seek(0)
            with self.buffer:
                self.write_to_buffer()
        else:
            self.buffer.close()
        super().close()


class _BytesTarFile(_BufferedWriter):
    def __init__(
        self,
        name: str | None = None,
        mode: Literal["r", "a", "w", "x"] = "r",
        fileobj: ReadBuffer[bytes] | WriteBuffer[bytes] | None = None,
        archive_name: str | None = None,
        **kwargs,
    ) -> None:
        super().__init__()
        self.archive_name = archive_name
        self.name = name
        # error: Incompatible types in assignment (expression has type "TarFile",
        # base class "_BufferedWriter" defined the type as "BytesIO")
        self.buffer: tarfile.TarFile = tarfile.TarFile.open(  # type: ignore[assignment]
            name=name,
            mode=self.extend_mode(mode),
            fileobj=fileobj,
            **kwargs,
        )

    def extend_mode(self, mode: str) -> str:
        mode = mode.replace("b", "")
        if mode != "w":
            return mode
        if self.name is not None:
            suffix = Path(self.name).suffix
            if suffix in (".gz", ".xz", ".bz2"):
                mode = f"{mode}:{suffix[1:]}"
        return mode

    def infer_filename(self) -> str | None:
        """
        If an explicit archive_name is not given, we still want the file inside the zip
        file not to be named something.tar, because that causes confusion (GH39465).
        """
        if self.name is None:
            return None

        filename = Path(self.name)
        if filename.suffix == ".tar":
            return filename.with_suffix("").name
        elif filename.suffix in (".tar.gz", ".tar.bz2", ".tar.xz"):
            return filename.with_suffix("").with_suffix("").name
        return filename.name

    def write_to_buffer(self) -> None:
        # TarFile needs a non-empty string
        archive_name = self.archive_name or self.infer_filename() or "tar"
        tarinfo = tarfile.TarInfo(name=archive_name)
        tarinfo.size = len(self.getvalue())
        self.buffer.addfile(tarinfo, self)


class _BytesZipFile(_BufferedWriter):
    def __init__(
        self,
        file: FilePath | ReadBuffer[bytes] | WriteBuffer[bytes],
        mode: str,
        archive_name: str | None = None,
        **kwargs,
    ) -> None:
        super().__init__()
        mode = mode.replace("b", "")
        self.archive_name = archive_name

        kwargs.setdefault("compression", zipfile.ZIP_DEFLATED)
        # error: Incompatible types in assignment (expression has type "ZipFile",
        # base class "_BufferedWriter" defined the type as "BytesIO")
        self.buffer: zipfile.ZipFile = zipfile.ZipFile(  # type: ignore[assignment]
            file, mode, **kwargs
        )

    def infer_filename(self) -> str | None:
        """
        If an explicit archive_name is not given, we still want the file inside the zip
        file not to be named something.zip, because that causes confusion (GH39465).
        """
        if isinstance(self.buffer.filename, (os.PathLike, str)):
            filename = Path(self.buffer.filename)
            if filename.suffix == ".zip":
                return filename.with_suffix("").name
            return filename.name
        return None

    def write_to_buffer(self) -> None:
        # ZipFile needs a non-empty string
        archive_name = self.archive_name or self.infer_filename() or "zip"
        self.buffer.writestr(archive_name, self.getvalue())


class _IOWrapper:
    # TextIOWrapper is overly strict: it request that the buffer has seekable, readable,
    # and writable. If we have a read-only buffer, we shouldn't need writable and vice
    # versa. Some buffers, are seek/read/writ-able but they do not have the "-able"
    # methods, e.g., tempfile.SpooledTemporaryFile.
    # If a buffer does not have the above "-able" methods, we simple assume they are
    # seek/read/writ-able.
    def __init__(self, buffer: BaseBuffer) -> None:
        self.buffer = buffer

    def __getattr__(self, name: str):
        return getattr(self.buffer, name)

    def readable(self) -> bool:
        if hasattr(self.buffer, "readable"):
            return self.buffer.readable()
        return True

    def seekable(self) -> bool:
        if hasattr(self.buffer, "seekable"):
            return self.buffer.seekable()
        return True

    def writable(self) -> bool:
        if hasattr(self.buffer, "writable"):
            return self.buffer.writable()
        return True


class _BytesIOWrapper:
    # Wrapper that wraps a StringIO buffer and reads bytes from it
    # Created for compat with pyarrow read_csv
    def __init__(self, buffer: StringIO | TextIOBase, encoding: str = "utf-8") -> None:
        self.buffer = buffer
        self.encoding = encoding
        # Because a character can be represented by more than 1 byte,
        # it is possible that reading will produce more bytes than n
        # We store the extra bytes in this overflow variable, and append the
        # overflow to the front of the bytestring the next time reading is performed
        self.overflow = b""

    def __getattr__(self, attr: str):
        return getattr(self.buffer, attr)

    def read(self, n: int | None = -1) -> bytes:
        assert self.buffer is not None
        bytestring = self.buffer.read(n).encode(self.encoding)
        # When n=-1/n greater than remaining bytes: Read entire file/rest of file
        combined_bytestring = self.overflow + bytestring
        if n is None or n < 0 or n >= len(combined_bytestring):
            self.overflow = b""
            return combined_bytestring
        else:
            to_return = combined_bytestring[:n]
            self.overflow = combined_bytestring[n:]
            return to_return


def _maybe_memory_map(
    handle: str | BaseBuffer, memory_map: bool
) -> tuple[str | BaseBuffer, bool, list[BaseBuffer]]:
    """Try to memory map file/buffer."""
    handles: list[BaseBuffer] = []
    memory_map &= hasattr(handle, "fileno") or isinstance(handle, str)
    if not memory_map:
        return handle, memory_map, handles

    # mmap used by only read_csv
    handle = cast(ReadCsvBuffer, handle)

    # need to open the file first
    if isinstance(handle, str):
        handle = open(handle, "rb")
        handles.append(handle)

    try:
        # open mmap and adds *-able
        # error: Argument 1 to "_IOWrapper" has incompatible type "mmap";
        # expected "BaseBuffer"
        wrapped = _IOWrapper(
            mmap.mmap(
                handle.fileno(), 0, access=mmap.ACCESS_READ  # type: ignore[arg-type]
            )
        )
    finally:
        for handle in reversed(handles):
            # error: "BaseBuffer" has no attribute "close"
            handle.close()  # type: ignore[attr-defined]

    return wrapped, memory_map, [wrapped]


def file_exists(filepath_or_buffer: FilePath | BaseBuffer) -> bool:
    """Test whether file exists."""
    exists = False
    filepath_or_buffer = stringify_path(filepath_or_buffer)
    if not isinstance(filepath_or_buffer, str):
        return exists
    try:
        exists = os.path.exists(filepath_or_buffer)
        # gh-5874: if the filepath is too long will raise here
    except (TypeError, ValueError):
        pass
    return exists


def _is_binary_mode(handle: FilePath | BaseBuffer, mode: str) -> bool:
    """Whether the handle is opened in binary mode"""
    # specified by user
    if "t" in mode or "b" in mode:
        return "b" in mode

    # exceptions
    text_classes = (
        # classes that expect string but have 'b' in mode
        codecs.StreamWriter,
        codecs.StreamReader,
        codecs.StreamReaderWriter,
    )
    if issubclass(type(handle), text_classes):
        return False

    return isinstance(handle, _get_binary_io_classes()) or "b" in getattr(
        handle, "mode", mode
    )


@functools.lru_cache
def _get_binary_io_classes() -> tuple[type, ...]:
    """IO classes that that expect bytes"""
    binary_classes: tuple[type, ...] = (BufferedIOBase, RawIOBase)

    # python-zstandard doesn't use any of the builtin base classes; instead we
    # have to use the `zstd.ZstdDecompressionReader` class for isinstance checks.
    # Unfortunately `zstd.ZstdDecompressionReader` isn't exposed by python-zstandard
    # so we have to get it from a `zstd.ZstdDecompressor` instance.
    # See also https://github.com/indygreg/python-zstandard/pull/165.
    zstd = import_optional_dependency("zstandard", errors="ignore")
    if zstd is not None:
        with zstd.ZstdDecompressor().stream_reader(b"") as reader:
            binary_classes += (type(reader),)

    return binary_classes


def is_potential_multi_index(
    columns: Sequence[Hashable] | MultiIndex,
    index_col: bool | Sequence[int] | None = None,
) -> bool:
    """
    Check whether or not the `columns` parameter
    could be converted into a MultiIndex.

    Parameters
    ----------
    columns : array-like
        Object which may or may not be convertible into a MultiIndex
    index_col : None, bool or list, optional
        Column or columns to use as the (possibly hierarchical) index

    Returns
    -------
    bool : Whether or not columns could become a MultiIndex
    """
    if index_col is None or isinstance(index_col, bool):
        index_col = []

    return bool(
        len(columns)
        and not isinstance(columns, ABCMultiIndex)
        and all(isinstance(c, tuple) for c in columns if c not in list(index_col))
    )


def dedup_names(
    names: Sequence[Hashable], is_potential_multiindex: bool
) -> Sequence[Hashable]:
    """
    Rename column names if duplicates exist.

    Currently the renaming is done by appending a period and an autonumeric,
    but a custom pattern may be supported in the future.

    Examples
    --------
    >>> dedup_names(["x", "y", "x", "x"], is_potential_multiindex=False)
    ['x', 'y', 'x.1', 'x.2']
    """
    names = list(names)  # so we can index
    counts: DefaultDict[Hashable, int] = defaultdict(int)

    for i, col in enumerate(names):
        cur_count = counts[col]

        while cur_count > 0:
            counts[col] = cur_count + 1

            if is_potential_multiindex:
                # for mypy
                assert isinstance(col, tuple)
                col = col[:-1] + (f"{col[-1]}.{cur_count}",)
            else:
                col = f"{col}.{cur_count}"
            cur_count = counts[col]

        names[i] = col
        counts[col] = cur_count + 1

    return names
```
