## Supplementary software v0.2.1 for "Virtual control arms for paediatric myopia trials: external validation of axial-elongation models": __init__.py

```
from pandas.io.excel._base import (
    ExcelFile,
    ExcelWriter,
    read_excel,
)
from pandas.io.excel._odswriter import ODSWriter as _ODSWriter
from pandas.io.excel._openpyxl import OpenpyxlWriter as _OpenpyxlWriter
from pandas.io.excel._util import register_writer
from pandas.io.excel._xlsxwriter import XlsxWriter as _XlsxWriter

__all__ = ["read_excel", "ExcelWriter", "ExcelFile"]


register_writer(_OpenpyxlWriter)

register_writer(_XlsxWriter)


register_writer(_ODSWriter)
```
