## Supplementary software v0.2.1 for "Virtual control arms for paediatric myopia trials: external validation of axial-elongation models": _base.py

```
from __future__ import annotations

from collections.abc import (
    Hashable,
    Iterable,
    Mapping,
    Sequence,
)
import datetime
from functools import partial
from io import BytesIO
import os
from textwrap import fill
from typing import (
    IO,
    TYPE_CHECKING,
    Any,
    Callable,
    Generic,
    Literal,
    TypeVar,
    Union,
    cast,
    overload,
)
import warnings
import zipfile

from pandas._config import config

from pandas._libs import lib
from pandas._libs.parsers import STR_NA_VALUES
from pandas.compat._optional import (
    get_version,
    import_optional_dependency,
)
from pandas.errors import EmptyDataError
from pandas.util._decorators import (
    Appender,
    doc,
)
from pandas.util._exceptions import find_stack_level
from pandas.util._validators import check_dtype_backend

from pandas.core.dtypes.common import (
    is_bool,
    is_float,
    is_integer,
    is_list_like,
)

from pandas.core.frame import DataFrame
from pandas.core.shared_docs import _shared_docs
from pandas.util.version import Version

from pandas.io.common import (
    IOHandles,
    get_handle,
    stringify_path,
    validate_header_arg,
)
from pandas.io.excel._util import (
    fill_mi_header,
    get_default_engine,
    get_writer,
    maybe_convert_usecols,
    pop_header_name,
)
from pandas.io.parsers import TextParser
from pandas.io.parsers.readers import validate_integer

if TYPE_CHECKING:
    from types import TracebackType

    from pandas._typing import (
        DtypeArg,
        DtypeBackend,
        ExcelWriterIfSheetExists,
        FilePath,
        IntStrT,
        ReadBuffer,
        Self,
        SequenceNotStr,
        StorageOptions,
        WriteExcelBuffer,
    )
_read_excel_doc = (
    """
Read an Excel file into a ``pandas`` ``DataFrame``.

Supports `xls`, `xlsx`, `xlsm`, `xlsb`, `odf`, `ods` and `odt` file extensions
read from a local filesystem or URL. Supports an option to read
a single sheet or a list of sheets.

Parameters
----------
io : str, bytes, ExcelFile, xlrd.Book, path object, or file-like object
    Any valid string path is acceptable. The string could be a URL. Valid
    URL schemes include http, ftp, s3, and file. For file URLs, a host is
    expected. A local file could be: ``file://localhost/path/to/table.xlsx``.

    If you want to pass in a path object, pandas accepts any ``os.PathLike``.

    By file-like object, we refer to objects with a ``read()`` method,
    such as a file handle (e.g. via builtin ``open`` function)
    or ``StringIO``.

    .. deprecated:: 2.1.0
        Passing byte strings is deprecated. To read from a
        byte string, wrap it in a ``BytesIO`` object.
sheet_name : str, int, list, or None, default 0
    Strings are used for sheet names. Integers are used in zero-indexed
    sheet positions (chart sheets do not count as a sheet position).
    Lists of strings/integers are used to request multiple sheets.
    Specify ``None`` to get all worksheets.

    Available cases:

    * Defaults to ``0``: 1st sheet as a `DataFrame`
    * ``1``: 2nd sheet as a `DataFrame`
    * ``"Sheet1"``: Load sheet with name "Sheet1"
    * ``[0, 1, "Sheet5"]``: Load first, second and sheet named "Sheet5"
      as a dict of `DataFrame`
    * ``None``: All worksheets.

header : int, list of int, default 0
    Row (0-indexed) to use for the column labels of the parsed
    DataFrame. If a list of integers is passed those row positions will
    be combined into a ``MultiIndex``. Use None if there is no header.
names : array-like, default None
    List of column names to use. If file contains no header row,
    then you should explicitly pass header=None.
index_col : int, str, list of int, default None
    Column (0-indexed) to use as the row labels of the DataFrame.
    Pass None if there is no such column.  If a list is passed,
    those columns will be combined into a ``MultiIndex``.  If a
    subset of data is selected with ``usecols``, index_col
    is based on the subset.

    Missing values will be forward filled to allow roundtripping with
    ``to_excel`` for ``merged_cells=True``. To avoid forward filling the
    missing values use ``set_index`` after reading the data instead of
    ``index_col``.
usecols : str, list-like, or callable, default None
    * If None, then parse all columns.
    * If str, then indicates comma separated list of Excel column letters
      and column ranges (e.g. "A:E" or "A,C,E:F"). Ranges are inclusive of
      both sides.
    * If list of int, then indicates list of column numbers to be parsed
      (0-indexed).
    * If list of string, then indicates list of column names to be parsed.
    * If callable, then evaluate each column name against it and parse the
      column if the callable returns ``True``.

    Returns a subset of the columns according to behavior above.
dtype : Type name or dict of column -> type, default None
    Data type for data or columns. E.g. {{'a': np.float64, 'b': np.int32}}
    Use ``object`` to preserve data as stored in Excel and not interpret dtype,
    which will necessarily result in ``object`` dtype.
    If converters are specified, they will be applied INSTEAD
    of dtype conversion.
    If you use ``None``, it will infer the dtype of each column based on the data.
engine : {{'openpyxl', 'calamine', 'odf', 'pyxlsb', 'xlrd'}}, default None
    If io is not a buffer or path, this must be set to identify io.
    Engine compatibility :

    - ``openpyxl`` supports newer Excel file formats.
    - ``calamine`` supports Excel (.xls, .xlsx, .xlsm, .xlsb)
      and OpenDocument (.ods) file formats.
    - ``odf`` supports OpenDocument file formats (.odf, .ods, .odt).
    - ``pyxlsb`` supports Binary Excel files.
    - ``xlrd`` supports old-style Excel files (.xls).

    When ``engine=None``, the following logic will be used to determine the engine:

    - If ``path_or_buffer`` is an OpenDocument format (.odf, .ods, .odt),
      then `odf <https://pypi.org/project/odfpy/>`_ will be used.
    - Otherwise if ``path_or_buffer`` is an xls format, ``xlrd`` will be used.
    - Otherwise if ``path_or_buffer`` is in xlsb format, ``pyxlsb`` will be used.
    - Otherwise ``openpyxl`` will be used.
converters : dict, default None
    Dict of functions for converting values in certain columns. Keys can
    either be integers or column labels, values are functions that take one
    input argument, the Excel cell content, and return the transformed
    content.
true_values : list, default None
    Values to consider as True.
false_values : list, default None
    Values to consider as False.
skiprows : list-like, int, or callable, optional
    Line numbers to skip (0-indexed) or number of lines to skip (int) at the
    start of the file. If callable, the callable function will be evaluated
    against the row indices, returning True if the row should be skipped and
    False otherwise. An example of a valid callable argument would be ``lambda
    x: x in [0, 2]``.
nrows : int, default None
    Number of rows to parse.
na_values : scalar, str, list-like, or dict, default None
    Additional strings to recognize as NA/NaN. If dict passed, specific
    per-column NA values. By default the following values are interpreted
    as NaN: '"""
    + fill("', '".join(sorted(STR_NA_VALUES)), 70, subsequent_indent="    ")
    + """'.
keep_default_na : bool, default True
    Whether or not to include the default NaN values when parsing the data.
    Depending on whether ``na_values`` is passed in, the behavior is as follows:

    * If ``keep_default_na`` is True, and ``na_values`` are specified,
      ``na_values`` is appended to the default NaN values used for parsing.
    * If ``keep_default_na`` is True, and ``na_values`` are not specified, only
      the default NaN values are used for parsing.
    * If ``keep_default_na`` is False, and ``na_values`` are specified, only
      the NaN values specified ``na_values`` are used for parsing.
    * If ``keep_default_na`` is False, and ``na_values`` are not specified, no
      strings will be parsed as NaN.

    Note that if `na_filter` is passed in as False, the ``keep_default_na`` and
    ``na_values`` parameters will be ignored.
na_filter : bool, default True
    Detect missing value markers (empty strings and the value of na_values). In
    data without any NAs, passing ``na_filter=False`` can improve the
    performance of reading a large file.
verbose : bool, default False
    Indicate number of NA values placed in non-numeric columns.
parse_dates : bool, list-like, or dict, default False
    The behavior is as follows:

    * ``bool``. If True -> try parsing the index.
    * ``list`` of int or names. e.g. If [1, 2, 3] -> try parsing columns 1, 2, 3
      each as a separate date column.
    * ``list`` of lists. e.g.  If [[1, 3]] -> combine columns 1 and 3 and parse as
      a single date column.
    * ``dict``, e.g. {{'foo' : [1, 3]}} -> parse columns 1, 3 as date and call
      result 'foo'

    If a column or index contains an unparsable date, the entire column or
    index will be returned unaltered as an object data type. If you don`t want to
    parse some cells as date just change their type in Excel to "Text".
    For non-standard datetime parsing, use ``pd.to_datetime`` after ``pd.read_excel``.

    Note: A fast-path exists for iso8601-formatted dates.
date_parser : function, optional
    Function to use for converting a sequence of string columns to an array of
    datetime instances. The default uses ``dateutil.parser.parser`` to do the
    conversion. Pandas will try to call `date_parser` in three different ways,
    advancing to the next if an exception occurs: 1) Pass one or more arrays
    (as defined by `parse_dates`) as arguments; 2) concatenate (row-wise) the
    string values from the columns defined by `parse_dates` into a single array
    and pass that; and 3) call `date_parser` once for each row using one or
    more strings (corresponding to the columns defined by `parse_dates`) as
    arguments.

    .. deprecated:: 2.0.0
       Use ``date_format`` instead, or read in as ``object`` and then apply
       :func:`to_datetime` as-needed.
date_format : str or dict of column -> format, default ``None``
   If used in conjunction with ``parse_dates``, will parse dates according to this
   format. For anything more complex,
   please read in as ``object`` and then apply :func:`to_datetime` as-needed.

   .. versionadded:: 2.0.0
thousands : str, default None
    Thousands separator for parsing string columns to numeric.  Note that
    this parameter is only necessary for columns stored as TEXT in Excel,
    any numeric columns will automatically be parsed, regardless of display
    format.
decimal : str, default '.'
    Character to recognize as decimal point for parsing string columns to numeric.
    Note that this parameter is only necessary for columns stored as TEXT in Excel,
    any numeric columns will automatically be parsed, regardless of display
    format.(e.g. use ',' for European data).

    .. versionadded:: 1.4.0

comment : str, default None
    Comments out remainder of line. Pass a character or characters to this
    argument to indicate comments in the input file. Any data between the
    comment string and the end of the current line is ignored.
skipfooter : int, default 0
    Rows at the end to skip (0-indexed).
{storage_options}

dtype_backend : {{'numpy_nullable', 'pyarrow'}}, default 'numpy_nullable'
    Back-end data type applied to the resultant :class:`DataFrame`
    (still experimental). Behaviour is as follows:

    * ``"numpy_nullable"``: returns nullable-dtype-backed :class:`DataFrame`
      (default).
    * ``"pyarrow"``: returns pyarrow-backed nullable :class:`ArrowDtype`
      DataFrame.

    .. versionadded:: 2.0

engine_kwargs : dict, optional
    Arbitrary keyword arguments passed to excel engine.

Returns
-------
DataFrame or dict of DataFrames
    DataFrame from the passed in Excel file. See notes in sheet_name
    argument for more information on when a dict of DataFrames is returned.

See Also
--------
DataFrame.to_excel : Write DataFrame to an Excel file.
DataFrame.to_csv : Write DataFrame to a comma-separated values (csv) file.
read_csv : Read a comma-separated values (csv) file into DataFrame.
read_fwf : Read a table of fixed-width formatted lines into DataFrame.

Notes
-----
For specific information on the methods used for each Excel engine, refer to the pandas
:ref:`user guide <io.excel_reader>`

Examples
--------
The file can be read using the file name as string or an open file object:

>>> pd.read_excel('tmp.xlsx', index_col=0)  # doctest: +SKIP
       Name  Value
0   string1      1
1   string2      2
2  #Comment      3

>>> pd.read_excel(open('tmp.xlsx', 'rb'),
...               sheet_name='Sheet3')  # doctest: +SKIP
   Unnamed: 0      Name  Value
0           0   string1      1
1           1   string2      2
2           2  #Comment      3

Index and header can be specified via the `index_col` and `header` arguments

>>> pd.read_excel('tmp.xlsx', index_col=None, header=None)  # doctest: +SKIP
     0         1      2
0  NaN      Name  Value
1  0.0   string1      1
2  1.0   string2      2
3  2.0  #Comment      3

Column types are inferred but can be explicitly specified

>>> pd.read_excel('tmp.xlsx', index_col=0,
...               dtype={{'Name': str, 'Value': float}})  # doctest: +SKIP
       Name  Value
0   string1    1.0
1   string2    2.0
2  #Comment    3.0

True, False, and NA values, and thousands separators have defaults,
but can be explicitly specified, too. Supply the values you would like
as strings or lists of strings!

>>> pd.read_excel('tmp.xlsx', index_col=0,
...               na_values=['string1', 'string2'])  # doctest: +SKIP
       Name  Value
0       NaN      1
1       NaN      2
2  #Comment      3

Comment lines in the excel input file can be skipped using the
``comment`` kwarg.

>>> pd.read_excel('tmp.xlsx', index_col=0, comment='#')  # doctest: +SKIP
      Name  Value
0  string1    1.0
1  string2    2.0
2     None    NaN
"""
)


@overload
def read_excel(
    io,
    # sheet name is str or int -> DataFrame
    sheet_name: str | int = ...,
    *,
    header: int | Sequence[int] | None = ...,
    names: SequenceNotStr[Hashable] | range | None = ...,
    index_col: int | str | Sequence[int] | None = ...,
    usecols: int
    | str
    | Sequence[int]
    | Sequence[str]
    | Callable[[str], bool]
    | None = ...,
    dtype: DtypeArg | None = ...,
    engine: Literal["xlrd", "openpyxl", "odf", "pyxlsb", "calamine"] | None = ...,
    converters: dict[str, Callable] | dict[int, Callable] | None = ...,
    true_values: Iterable[Hashable] | None = ...,
    false_values: Iterable[Hashable] | None = ...,
    skiprows: Sequence[int] | int | Callable[[int], object] | None = ...,
    nrows: int | None = ...,
    na_values=...,
    keep_default_na: bool = ...,
    na_filter: bool = ...,
    verbose: bool = ...,
    parse_dates: list | dict | bool = ...,
    date_parser: Callable | lib.NoDefault = ...,
    date_format: dict[Hashable, str] | str | None = ...,
    thousands: str | None = ...,
    decimal: str = ...,
    comment: str | None = ...,
    skipfooter: int = ...,
    storage_options: StorageOptions = ...,
    dtype_backend: DtypeBackend | lib.NoDefault = ...,
) -> DataFrame:
    ...


@overload
def read_excel(
    io,
    # sheet name is list or None -> dict[IntStrT, DataFrame]
    sheet_name: list[IntStrT] | None,
    *,
    header: int | Sequence[int] | None = ...,
    names: SequenceNotStr[Hashable] | range | None = ...,
    index_col: int | str | Sequence[int] | None = ...,
    usecols: int
    | str
    | Sequence[int]
    | Sequence[str]
    | Callable[[str], bool]
    | None = ...,
    dtype: DtypeArg | None = ...,
    engine: Literal["xlrd", "openpyxl", "odf", "pyxlsb", "calamine"] | None = ...,
    converters: dict[str, Callable] | dict[int, Callable] | None = ...,
    true_values: Iterable[Hashable] | None = ...,
    false_values: Iterable[Hashable] | None = ...,
    skiprows: Sequence[int] | int | Callable[[int], object] | None = ...,
    nrows: int | None = ...,
    na_values=...,
    keep_default_na: bool = ...,
    na_filter: bool = ...,
    verbose: bool = ...,
    parse_dates: list | dict | bool = ...,
    date_parser: Callable | lib.NoDefault = ...,
    date_format: dict[Hashable, str] | str | None = ...,
    thousands: str | None = ...,
    decimal: str = ...,
    comment: str | None = ...,
    skipfooter: int = ...,
    storage_options: StorageOptions = ...,
    dtype_backend: DtypeBackend | lib.NoDefault = ...,
) -> dict[IntStrT, DataFrame]:
    ...


@doc(storage_options=_shared_docs["storage_options"])
@Appender(_read_excel_doc)
def read_excel(
    io,
    sheet_name: str | int | list[IntStrT] | None = 0,
    *,
    header: int | Sequence[int] | None = 0,
    names: SequenceNotStr[Hashable] | range | None = None,
    index_col: int | str | Sequence[int] | None = None,
    usecols: int
    | str
    | Sequence[int]
    | Sequence[str]
    | Callable[[str], bool]
    | None = None,
    dtype: DtypeArg | None = None,
    engine: Literal["xlrd", "openpyxl", "odf", "pyxlsb", "calamine"] | None = None,
    converters: dict[str, Callable] | dict[int, Callable] | None = None,
    true_values: Iterable[Hashable] | None = None,
    false_values: Iterable[Hashable] | None = None,
    skiprows: Sequence[int] | int | Callable[[int], object] | None = None,
    nrows: int | None = None,
    na_values=None,
    keep_default_na: bool = True,
    na_filter: bool = True,
    verbose: bool = False,
    parse_dates: list | dict | bool = False,
    date_parser: Callable | lib.NoDefault = lib.no_default,
    date_format: dict[Hashable, str] | str | None = None,
    thousands: str | None = None,
    decimal: str = ".",
    comment: str | None = None,
    skipfooter: int = 0,
    storage_options: StorageOptions | None = None,
    dtype_backend: DtypeBackend | lib.NoDefault = lib.no_default,
    engine_kwargs: dict | None = None,
) -> DataFrame | dict[IntStrT, DataFrame]:
    check_dtype_backend(dtype_backend)
    should_close = False
    if engine_kwargs is None:
        engine_kwargs = {}

    if not isinstance(io, ExcelFile):
        should_close = True
        io = ExcelFile(
            io,
            storage_options=storage_options,
            engine=engine,
            engine_kwargs=engine_kwargs,
        )
    elif engine and engine != io.engine:
        raise ValueError(
            "Engine should not be specified when passing "
            "an ExcelFile - ExcelFile already has the engine set"
        )

    try:
        data = io.parse(
            sheet_name=sheet_name,
            header=header,
            names=names,
            index_col=index_col,
            usecols=usecols,
            dtype=dtype,
            converters=converters,
            true_values=true_values,
            false_values=false_values,
            skiprows=skiprows,
            nrows=nrows,
            na_values=na_values,
            keep_default_na=keep_default_na,
            na_filter=na_filter,
            verbose=verbose,
            parse_dates=parse_dates,
            date_parser=date_parser,
            date_format=date_format,
            thousands=thousands,
            decimal=decimal,
            comment=comment,
            skipfooter=skipfooter,
            dtype_backend=dtype_backend,
        )
    finally:
        # make sure to close opened file handles
        if should_close:
            io.close()
    return data


_WorkbookT = TypeVar("_WorkbookT")


class BaseExcelReader(Generic[_WorkbookT]):
    book: _WorkbookT

    def __init__(
        self,
        filepath_or_buffer,
        storage_options: StorageOptions | None = None,
        engine_kwargs: dict | None = None,
    ) -> None:
        if engine_kwargs is None:
            engine_kwargs = {}

        # First argument can also be bytes, so create a buffer
        if isinstance(filepath_or_buffer, bytes):
            filepath_or_buffer = BytesIO(filepath_or_buffer)

        self.handles = IOHandles(
            handle=filepath_or_buffer, compression={"method": None}
        )
        if not isinstance(filepath_or_buffer, (ExcelFile, self._workbook_class)):
            self.handles = get_handle(
                filepath_or_buffer, "rb", storage_options=storage_options, is_text=False
            )

        if isinstance(self.handles.handle, self._workbook_class):
            self.book = self.handles.handle
        elif hasattr(self.handles.handle, "read"):
            # N.B. xlrd.Book has a read attribute too
            self.handles.handle.seek(0)
            try:
                self.book = self.load_workbook(self.handles.handle, engine_kwargs)
            except Exception:
                self.close()
                raise
        else:
            raise ValueError(
                "Must explicitly set engine if not passing in buffer or path for io."
            )

    @property
    def _workbook_class(self) -> type[_WorkbookT]:
        raise NotImplementedError

    def load_workbook(self, filepath_or_buffer, engine_kwargs) -> _WorkbookT:
        raise NotImplementedError

    def close(self) -> None:
        if hasattr(self, "book"):
            if hasattr(self.book, "close"):
                # pyxlsb: opens a TemporaryFile
                # openpyxl: https://stackoverflow.com/questions/31416842/
                #     openpyxl-does-not-close-excel-workbook-in-read-only-mode
                self.book.close()
            elif hasattr(self.book, "release_resources"):
                # xlrd
                # https://github.com/python-excel/xlrd/blob/2.0.1/xlrd/book.py#L548
                self.book.release_resources()
        self.handles.close()

    @property
    def sheet_names(self) -> list[str]:
        raise NotImplementedError

    def get_sheet_by_name(self, name: str):
        raise NotImplementedError

    def get_sheet_by_index(self, index: int):
        raise NotImplementedError

    def get_sheet_data(self, sheet, rows: int | None = None):
        raise NotImplementedError

    def raise_if_bad_sheet_by_index(self, index: int) -> None:
        n_sheets = len(self.sheet_names)
        if index >= n_sheets:
            raise ValueError(
                f"Worksheet index {index} is invalid, {n_sheets} worksheets found"
            )

    def raise_if_bad_sheet_by_name(self, name: str) -> None:
        if name not in self.sheet_names:
            raise ValueError(f"Worksheet named '{name}' not found")

    def _check_skiprows_func(
        self,
        skiprows: Callable,
        rows_to_use: int,
    ) -> int:
        """
        Determine how many file rows are required to obtain `nrows` data
        rows when `skiprows` is a function.

        Parameters
        ----------
        skiprows : function
            The function passed to read_excel by the user.
        rows_to_use : int
            The number of rows that will be needed for the header and
            the data.

        Returns
        -------
        int
        """
        i = 0
        rows_used_so_far = 0
        while rows_used_so_far < rows_to_use:
            if not skiprows(i):
                rows_used_so_far += 1
            i += 1
        return i

    def _calc_rows(
        self,
        header: int | Sequence[int] | None,
        index_col: int | Sequence[int] | None,
        skiprows: Sequence[int] | int | Callable[[int], object] | None,
        nrows: int | None,
    ) -> int | None:
        """
        If nrows specified, find the number of rows needed from the
        file, otherwise return None.


        Parameters
        ----------
        header : int, list of int, or None
            See read_excel docstring.
        index_col : int, str, list of int, or None
            See read_excel docstring.
        skiprows : list-like, int, callable, or None
            See read_excel docstring.
        nrows : int or None
            See read_excel docstring.

        Returns
        -------
        int or None
        """
        if nrows is None:
            return None
        if header is None:
            header_rows = 1
        elif is_integer(header):
            header = cast(int, header)
            header_rows = 1 + header
        else:
            header = cast(Sequence, header)
            header_rows = 1 + header[-1]
        # If there is a MultiIndex header and an index then there is also
        # a row containing just the index name(s)
        if is_list_like(header) and index_col is not None:
            header = cast(Sequence, header)
            if len(header) > 1:
                header_rows += 1
        if skiprows is None:
            return header_rows + nrows
        if is_integer(skiprows):
            skiprows = cast(int, skiprows)
            return header_rows + nrows + skiprows
        if is_list_like(skiprows):

            def f(skiprows: Sequence, x: int) -> bool:
                return x in skiprows

            skiprows = cast(Sequence, skiprows)
            return self._check_skiprows_func(partial(f, skiprows), header_rows + nrows)
        if callable(skiprows):
            return self._check_skiprows_func(
                skiprows,
                header_rows + nrows,
            )
        # else unexpected skiprows type: read_excel will not optimize
        # the number of rows read from file
        return None

    def parse(
        self,
        sheet_name: str | int | list[int] | list[str] | None = 0,
        header: int | Sequence[int] | None = 0,
        names: SequenceNotStr[Hashable] | range | None = None,
        index_col: int | Sequence[int] | None = None,
        usecols=None,
        dtype: DtypeArg | None = None,
        true_values: Iterable[Hashable] | None = None,
        false_values: Iterable[Hashable] | None = None,
        skiprows: Sequence[int] | int | Callable[[int], object] | None = None,
        nrows: int | None = None,
        na_values=None,
        verbose: bool = False,
        parse_dates: list | dict | bool = False,
        date_parser: Callable | lib.NoDefault = lib.no_default,
        date_format: dict[Hashable, str] | str | None = None,
        thousands: str | None = None,
        decimal: str = ".",
        comment: str | None = None,
        skipfooter: int = 0,
        dtype_backend: DtypeBackend | lib.NoDefault = lib.no_default,
        **kwds,
    ):
        validate_header_arg(header)
        validate_integer("nrows", nrows)

        ret_dict = False

        # Keep sheetname to maintain backwards compatibility.
        sheets: list[int] | list[str]
        if isinstance(sheet_name, list):
            sheets = sheet_name
            ret_dict = True
        elif sheet_name is None:
            sheets = self.sheet_names
            ret_dict = True
        elif isinstance(sheet_name, str):
            sheets = [sheet_name]
        else:
            sheets = [sheet_name]

        # handle same-type duplicates.
        sheets = cast(Union[list[int], list[str]], list(dict.fromkeys(sheets).keys()))

        output = {}

        last_sheetname = None
        for asheetname in sheets:
            last_sheetname = asheetname
            if verbose:
                print(f"Reading sheet {asheetname}")

            if isinstance(asheetname, str):
                sheet = self.get_sheet_by_name(asheetname)
            else:  # assume an integer if not a string
                sheet = self.get_sheet_by_index(asheetname)

            file_rows_needed = self._calc_rows(header, index_col, skiprows, nrows)
            data = self.get_sheet_data(sheet, file_rows_needed)
            if hasattr(sheet, "close"):
                # pyxlsb opens two TemporaryFiles
                sheet.close()
            usecols = maybe_convert_usecols(usecols)

            if not data:
                output[asheetname] = DataFrame()
                continue

            is_list_header = False
            is_len_one_list_header = False
            if is_list_like(header):
                assert isinstance(header, Sequence)
                is_list_header = True
                if len(header) == 1:
                    is_len_one_list_header = True

            if is_len_one_list_header:
                header = cast(Sequence[int], header)[0]

            # forward fill and pull out names for MultiIndex column
            header_names = None
            if header is not None and is_list_like(header):
                assert isinstance(header, Sequence)

                header_names = []
                control_row = [True] * len(data[0])

                for row in header:
                    if is_integer(skiprows):
                        assert isinstance(skiprows, int)
                        row += skiprows

                    if row > len(data) - 1:
                        raise ValueError(
                            f"header index {row} exceeds maximum index "
                            f"{len(data) - 1} of data.",
                        )

                    data[row], control_row = fill_mi_header(data[row], control_row)

                    if index_col is not None:
                        header_name, _ = pop_header_name(data[row], index_col)
                        header_names.append(header_name)

            # If there is a MultiIndex header and an index then there is also
            # a row containing just the index name(s)
            has_index_names = False
            if is_list_header and not is_len_one_list_header and index_col is not None:
                index_col_list: Sequence[int]
                if isinstance(index_col, int):
                    index_col_list = [index_col]
                else:
                    assert isinstance(index_col, Sequence)
                    index_col_list = index_col

                # We have to handle mi without names. If any of the entries in the data
                # columns are not empty, this is a regular row
                assert isinstance(header, Sequence)
                if len(header) < len(data):
                    potential_index_names = data[len(header)]
                    potential_data = [
                        x
                        for i, x in enumerate(potential_index_names)
                        if not control_row[i] and i not in index_col_list
                    ]
                    has_index_names = all(x == "" or x is None for x in potential_data)

            if is_list_like(index_col):
                # Forward fill values for MultiIndex index.
                if header is None:
                    offset = 0
                elif isinstance(header, int):
                    offset = 1 + header
                else:
                    offset = 1 + max(header)

                # GH34673: if MultiIndex names present and not defined in the header,
                # offset needs to be incremented so that forward filling starts
                # from the first MI value instead of the name
                if has_index_names:
                    offset += 1

                # Check if we have an empty dataset
                # before trying to collect data.
                if offset < len(data):
                    assert isinstance(index_col, Sequence)

                    for col in index_col:
                        last = data[offset][col]

                        for row in range(offset + 1, len(data)):
                            if data[row][col] == "" or data[row][col] is None:
                                data[row][col] = last
                            else:
                                last = data[row][col]

            # GH 12292 : error when read one empty column from excel file
            try:
                parser = TextParser(
                    data,
                    names=names,
                    header=header,
                    index_col=index_col,
                    has_index_names=has_index_names,
                    dtype=dtype,
                    true_values=true_values,
                    false_values=false_values,
                    skiprows=skiprows,
                    nrows=nrows,
                    na_values=na_values,
                    skip_blank_lines=False,  # GH 39808
                    parse_dates=parse_dates,
                    date_parser=date_parser,
                    date_format=date_format,
                    thousands=thousands,
                    decimal=decimal,
                    comment=comment,
                    skipfooter=skipfooter,
                    usecols=usecols,
                    dtype_backend=dtype_backend,
                    **kwds,
                )

                output[asheetname] = parser.read(nrows=nrows)

                if header_names:
                    output[asheetname].columns = output[asheetname].columns.set_names(
                        header_names
                    )

            except EmptyDataError:
                # No Data, return an empty DataFrame
                output[asheetname] = DataFrame()

            except Exception as err:
                err.args = (f"{err.args[0]} (sheet: {asheetname})", *err.args[1:])
                raise err

        if last_sheetname is None:
            raise ValueError("Sheet name is an empty list")

        if ret_dict:
            return output
        else:
            return output[last_sheetname]


@doc(storage_options=_shared_docs["storage_options"])
class ExcelWriter(Generic[_WorkbookT]):
    """
    Class for writing DataFrame objects into excel sheets.

    Default is to use:

    * `xlsxwriter <https://pypi.org/project/XlsxWriter/>`__ for xlsx files if xlsxwriter
      is installed otherwise `openpyxl <https://pypi.org/project/openpyxl/>`__
    * `odswriter <https://pypi.org/project/odswriter/>`__ for ods files

    See ``DataFrame.to_excel`` for typical usage.

    The writer should be used as a context manager. Otherwise, call `close()` to save
    and close any opened file handles.

    Parameters
    ----------
    path : str or typing.BinaryIO
        Path to xls or xlsx or ods file.
    engine : str (optional)
        Engine to use for writing. If None, defaults to
        ``io.excel.<extension>.writer``.  NOTE: can only be passed as a keyword
        argument.
    date_format : str, default None
        Format string for dates written into Excel files (e.g. 'YYYY-MM-DD').
    datetime_format : str, default None
        Format string for datetime objects written into Excel files.
        (e.g. 'YYYY-MM-DD HH:MM:SS').
    mode : {{'w', 'a'}}, default 'w'
        File mode to use (write or append). Append does not work with fsspec URLs.
    {storage_options}

    if_sheet_exists : {{'error', 'new', 'replace', 'overlay'}}, default 'error'
        How to behave when trying to write to a sheet that already
        exists (append mode only).

        * error: raise a ValueError.
        * new: Create a new sheet, with a name determined by the engine.
        * replace: Delete the contents of the sheet before writing to it.
        * overlay: Write contents to the existing sheet without first removing,
          but possibly over top of, the existing contents.

        .. versionadded:: 1.3.0

        .. versionchanged:: 1.4.0

           Added ``overlay`` option

    engine_kwargs : dict, optional
        Keyword arguments to be passed into the engine. These will be passed to
        the following functions of the respective engines:

        * xlsxwriter: ``xlsxwriter.Workbook(file, **engine_kwargs)``
        * openpyxl (write mode): ``openpyxl.Workbook(**engine_kwargs)``
        * openpyxl (append mode): ``openpyxl.load_workbook(file, **engine_kwargs)``
        * odswriter: ``odf.opendocument.OpenDocumentSpreadsheet(**engine_kwargs)``

        .. versionadded:: 1.3.0

    Notes
    -----
    For compatibility with CSV writers, ExcelWriter serializes lists
    and dicts to strings before writing.

    Examples
    --------
    Default usage:

    >>> df = pd.DataFrame([["ABC", "XYZ"]], columns=["Foo", "Bar"])  # doctest: +SKIP
    >>> with pd.ExcelWriter("path_to_file.xlsx") as writer:
    ...     df.to_excel(writer)  # doctest: +SKIP

    To write to separate sheets in a single file:

    >>> df1 = pd.DataFrame([["AAA", "BBB"]], columns=["Spam", "Egg"])  # doctest: +SKIP
    >>> df2 = pd.DataFrame([["ABC", "XYZ"]], columns=["Foo", "Bar"])  # doctest: +SKIP
    >>> with pd.ExcelWriter("path_to_file.xlsx") as writer:
    ...     df1.to_excel(writer, sheet_name="Sheet1")  # doctest: +SKIP
    ...     df2.to_excel(writer, sheet_name="Sheet2")  # doctest: +SKIP

    You can set the date format or datetime format:

    >>> from datetime import date, datetime  # doctest: +SKIP
    >>> df = pd.DataFrame(
    ...     [
    ...         [date(2014, 1, 31), date(1999, 9, 24)],
    ...         [datetime(1998, 5, 26, 23, 33, 4), datetime(2014, 2, 28, 13, 5, 13)],
    ...     ],
    ...     index=["Date", "Datetime"],
    ...     columns=["X", "Y"],
    ... )  # doctest: +SKIP
    >>> with pd.ExcelWriter(
    ...     "path_to_file.xlsx",
    ...     date_format="YYYY-MM-DD",
    ...     datetime_format="YYYY-MM-DD HH:MM:SS"
    ... ) as writer:
    ...     df.to_excel(writer)  # doctest: +SKIP

    You can also append to an existing Excel file:

    >>> with pd.ExcelWriter("path_to_file.xlsx", mode="a", engine="openpyxl") as writer:
    ...     df.to_excel(writer, sheet_name="Sheet3")  # doctest: +SKIP

    Here, the `if_sheet_exists` parameter can be set to replace a sheet if it
    already exists:

    >>> with ExcelWriter(
    ...     "path_to_file.xlsx",
    ...     mode="a",
    ...     engine="openpyxl",
    ...     if_sheet_exists="replace",
    ... ) as writer:
    ...     df.to_excel(writer, sheet_name="Sheet1")  # doctest: +SKIP

    You can also write multiple DataFrames to a single sheet. Note that the
    ``if_sheet_exists`` parameter needs to be set to ``overlay``:

    >>> with ExcelWriter("path_to_file.xlsx",
    ...     mode="a",
    ...     engine="openpyxl",
    ...     if_sheet_exists="overlay",
    ... ) as writer:
    ...     df1.to_excel(writer, sheet_name="Sheet1")
    ...     df2.to_excel(writer, sheet_name="Sheet1", startcol=3)  # doctest: +SKIP

    You can store Excel file in RAM:

    >>> import io
    >>> df = pd.DataFrame([["ABC", "XYZ"]], columns=["Foo", "Bar"])
    >>> buffer = io.BytesIO()
    >>> with pd.ExcelWriter(buffer) as writer:
    ...     df.to_excel(writer)

    You can pack Excel file into zip archive:

    >>> import zipfile  # doctest: +SKIP
    >>> df = pd.DataFrame([["ABC", "XYZ"]], columns=["Foo", "Bar"])  # doctest: +SKIP
    >>> with zipfile.ZipFile("path_to_file.zip", "w") as zf:
    ...     with zf.open("filename.xlsx", "w") as buffer:
    ...         with pd.ExcelWriter(buffer) as writer:
    ...             df.to_excel(writer)  # doctest: +SKIP

    You can specify additional arguments to the underlying engine:

    >>> with pd.ExcelWriter(
    ...     "path_to_file.xlsx",
    ...     engine="xlsxwriter",
    ...     engine_kwargs={{"options": {{"nan_inf_to_errors": True}}}}
    ... ) as writer:
    ...     df.to_excel(writer)  # doctest: +SKIP

    In append mode, ``engine_kwargs`` are passed through to
    openpyxl's ``load_workbook``:

    >>> with pd.ExcelWriter(
    ...     "path_to_file.xlsx",
    ...     engine="openpyxl",
    ...     mode="a",
    ...     engine_kwargs={{"keep_vba": True}}
    ... ) as writer:
    ...     df.to_excel(writer, sheet_name="Sheet2")  # doctest: +SKIP
    """

    # Defining an ExcelWriter implementation (see abstract methods for more...)

    # - Mandatory
    #   - ``write_cells(self, cells, sheet_name=None, startrow=0, startcol=0)``
    #     --> called to write additional DataFrames to disk
    #   - ``_supported_extensions`` (tuple of supported extensions), used to
    #      check that engine supports the given extension.
    #   - ``_engine`` - string that gives the engine name. Necessary to
    #     instantiate class directly and bypass ``ExcelWriterMeta`` engine
    #     lookup.
    #   - ``save(self)`` --> called to save file to disk
    # - Mostly mandatory (i.e. should at least exist)
    #   - book, cur_sheet, path

    # - Optional:
    #   - ``__init__(self, path, engine=None, **kwargs)`` --> always called
    #     with path as first argument.

    # You also need to register the class with ``register_writer()``.
    # Technically, ExcelWriter implementations don't need to subclass
    # ExcelWriter.

    _engine: str
    _supported_extensions: tuple[str, ...]

    def __new__(
        cls,
        path: FilePath | WriteExcelBuffer | ExcelWriter,
        engine: str | None = None,
        date_format: str | None = None,
        datetime_format: str | None = None,
        mode: str = "w",
        storage_options: StorageOptions | None = None,
        if_sheet_exists: ExcelWriterIfSheetExists | None = None,
        engine_kwargs: dict | None = None,
    ) -> Self:
        # only switch class if generic(ExcelWriter)
        if cls is ExcelWriter:
            if engine is None or (isinstance(engine, str) and engine == "auto"):
                if isinstance(path, str):
                    ext = os.path.splitext(path)[-1][1:]
                else:
                    ext = "xlsx"

                try:
                    engine = config.get_option(f"io.excel.{ext}.writer", silent=True)
                    if engine == "auto":
                        engine = get_default_engine(ext, mode="writer")
                except KeyError as err:
                    raise ValueError(f"No engine for filetype: '{ext}'") from err

            # for mypy
            assert engine is not None
            #  error: Incompatible types in assignment (expression has type
            #  "type[ExcelWriter[Any]]", variable has type "type[Self]")
            cls = get_writer(engine)  # type: ignore[assignment]

        return object.__new__(cls)

    # declare external properties you can count on
    _path = None

    @property
    def supported_extensions(self) -> tuple[str, ...]:
        """Extensions that writer engine supports."""
        return self._supported_extensions

    @property
    def engine(self) -> str:
        """Name of engine."""
        return self._engine

    @property
    def sheets(self) -> dict[str, Any]:
        """Mapping of sheet names to sheet objects."""
        raise NotImplementedError

    @property
    def book(self) -> _WorkbookT:
        """
        Book instance. Class type will depend on the engine used.

        This attribute can be used to access engine-specific features.
        """
        raise NotImplementedError

    def _write_cells(
        self,
        cells,
        sheet_name: str | None = None,
        startrow: int = 0,
        startcol: int = 0,
        freeze_panes: tuple[int, int] | None = None,
    ) -> None:
        """
        Write given formatted cells into Excel an excel sheet

        Parameters
        ----------
        cells : generator
            cell of formatted data to save to Excel sheet
        sheet_name : str, default None
            Name of Excel sheet, if None, then use self.cur_sheet
        startrow : upper left cell row to dump data frame
        startcol : upper left cell column to dump data frame
        freeze_panes: int tuple of length 2
            contains the bottom-most row and right-most column to freeze
        """
        raise NotImplementedError

    def _save(self) -> None:
        """
        Save workbook to disk.
        """
        raise NotImplementedError

    def __init__(
        self,
        path: FilePath | WriteExcelBuffer | ExcelWriter,
        engine: str | None = None,
        date_format: str | None = None,
        datetime_format: str | None = None,
        mode: str = "w",
        storage_options: StorageOptions | None = None,
        if_sheet_exists: ExcelWriterIfSheetExists | None = None,
        engine_kwargs: dict[str, Any] | None = None,
    ) -> None:
        # validate that this engine can handle the extension
        if isinstance(path, str):
            ext = os.path.splitext(path)[-1]
            self.check_extension(ext)

        # use mode to open the file
        if "b" not in mode:
            mode += "b"
        # use "a" for the user to append data to excel but internally use "r+" to let
        # the excel backend first read the existing file and then write any data to it
        mode = mode.replace("a", "r+")

        if if_sheet_exists not in (None, "error", "new", "replace", "overlay"):
            raise ValueError(
                f"'{if_sheet_exists}' is not valid for if_sheet_exists. "
                "Valid options are 'error', 'new', 'replace' and 'overlay'."
            )
        if if_sheet_exists and "r+" not in mode:
            raise ValueError("if_sheet_exists is only valid in append mode (mode='a')")
        if if_sheet_exists is None:
            if_sheet_exists = "error"
        self._if_sheet_exists = if_sheet_exists

        # cast ExcelWriter to avoid adding 'if self._handles is not None'
        self._handles = IOHandles(
            cast(IO[bytes], path), compression={"compression": None}
        )
        if not isinstance(path, ExcelWriter):
            self._handles = get_handle(
                path, mode, storage_options=storage_options, is_text=False
            )
        self._cur_sheet = None

        if date_format is None:
            self._date_format = "YYYY-MM-DD"
        else:
            self._date_format = date_format
        if datetime_format is None:
            self._datetime_format = "YYYY-MM-DD HH:MM:SS"
        else:
            self._datetime_format = datetime_format

        self._mode = mode

    @property
    def date_format(self) -> str:
        """
        Format string for dates written into Excel files (e.g. 'YYYY-MM-DD').
        """
        return self._date_format

    @property
    def datetime_format(self) -> str:
        """
        Format string for dates written into Excel files (e.g. 'YYYY-MM-DD').
        """
        return self._datetime_format

    @property
    def if_sheet_exists(self) -> str:
        """
        How to behave when writing to a sheet that already exists in append mode.
        """
        return self._if_sheet_exists

    def __fspath__(self) -> str:
        return getattr(self._handles.handle, "name", "")

    def _get_sheet_name(self, sheet_name: str | None) -> str:
        if sheet_name is None:
            sheet_name = self._cur_sheet
        if sheet_name is None:  # pragma: no cover
            raise ValueError("Must pass explicit sheet_name or set _cur_sheet property")
        return sheet_name

    def _value_with_fmt(
        self, val
    ) -> tuple[
        int | float | bool | str | datetime.datetime | datetime.date, str | None
    ]:
        """
        Convert numpy types to Python types for the Excel writers.

        Parameters
        ----------
        val : object
            Value to be written into cells

        Returns
        -------
        Tuple with the first element being the converted value and the second
            being an optional format
        """
        fmt = None

        if is_integer(val):
            val = int(val)
        elif is_float(val):
            val = float(val)
        elif is_bool(val):
            val = bool(val)
        elif isinstance(val, datetime.datetime):
            fmt = self._datetime_format
        elif isinstance(val, datetime.date):
            fmt = self._date_format
        elif isinstance(val, datetime.timedelta):
            val = val.total_seconds() / 86400
            fmt = "0"
        else:
            val = str(val)

        return val, fmt

    @classmethod
    def check_extension(cls, ext: str) -> Literal[True]:
        """
        checks that path's extension against the Writer's supported
        extensions.  If it isn't supported, raises UnsupportedFiletypeError.
        """
        if ext.startswith("."):
            ext = ext[1:]
        if not any(ext in extension for extension in cls._supported_extensions):
            raise ValueError(f"Invalid extension for engine '{cls.engine}': '{ext}'")
        return True

    # Allow use as a contextmanager
    def __enter__(self) -> Self:
        return self

    def __exit__(
        self,
        exc_type: type[BaseException] | None,
        exc_value: BaseException | None,
        traceback: TracebackType | None,
    ) -> None:
        self.close()

    def close(self) -> None:
        """synonym for save, to make it more file-like"""
        self._save()
        self._handles.close()


XLS_SIGNATURES = (
    b"\x09\x00\x04\x00\x07\x00\x10\x00",  # BIFF2
    b"\x09\x02\x06\x00\x00\x00\x10\x00",  # BIFF3
    b"\x09\x04\x06\x00\x00\x00\x10\x00",  # BIFF4
    b"\xD0\xCF\x11\xE0\xA1\xB1\x1A\xE1",  # Compound File Binary
)
ZIP_SIGNATURE = b"PK\x03\x04"
PEEK_SIZE = max(map(len, XLS_SIGNATURES + (ZIP_SIGNATURE,)))


@doc(storage_options=_shared_docs["storage_options"])
def inspect_excel_format(
    content_or_path: FilePath | ReadBuffer[bytes],
    storage_options: StorageOptions | None = None,
) -> str | None:
    """
    Inspect the path or content of an excel file and get its format.

    Adopted from xlrd: https://github.com/python-excel/xlrd.

    Parameters
    ----------
    content_or_path : str or file-like object
        Path to file or content of file to inspect. May be a URL.
    {storage_options}

    Returns
    -------
    str or None
        Format of file if it can be determined.

    Raises
    ------
    ValueError
        If resulting stream is empty.
    BadZipFile
        If resulting stream does not have an XLS signature and is not a valid zipfile.
    """
    if isinstance(content_or_path, bytes):
        content_or_path = BytesIO(content_or_path)

    with get_handle(
        content_or_path, "rb", storage_options=storage_options, is_text=False
    ) as handle:
        stream = handle.handle
        stream.seek(0)
        buf = stream.read(PEEK_SIZE)
        if buf is None:
            raise ValueError("stream is empty")
        assert isinstance(buf, bytes)
        peek = buf
        stream.seek(0)

        if any(peek.startswith(sig) for sig in XLS_SIGNATURES):
            return "xls"
        elif not peek.startswith(ZIP_SIGNATURE):
            return None

        with zipfile.ZipFile(stream) as zf:
            # Workaround for some third party files that use forward slashes and
            # lower case names.
            component_names = [
                name.replace("\\", "/").lower() for name in zf.namelist()
            ]

        if "xl/workbook.xml" in component_names:
            return "xlsx"
        if "xl/workbook.bin" in component_names:
            return "xlsb"
        if "content.xml" in component_names:
            return "ods"
        return "zip"


class ExcelFile:
    """
    Class for parsing tabular Excel sheets into DataFrame objects.

    See read_excel for more documentation.

    Parameters
    ----------
    path_or_buffer : str, bytes, path object (pathlib.Path or py._path.local.LocalPath),
        A file-like object, xlrd workbook or openpyxl workbook.
        If a string or path object, expected to be a path to a
        .xls, .xlsx, .xlsb, .xlsm, .odf, .ods, or .odt file.
    engine : str, default None
        If io is not a buffer or path, this must be set to identify io.
        Supported engines: ``xlrd``, ``openpyxl``, ``odf``, ``pyxlsb``, ``calamine``
        Engine compatibility :

        - ``xlrd`` supports old-style Excel files (.xls).
        - ``openpyxl`` supports newer Excel file formats.
        - ``odf`` supports OpenDocument file formats (.odf, .ods, .odt).
        - ``pyxlsb`` supports Binary Excel files.
        - ``calamine`` supports Excel (.xls, .xlsx, .xlsm, .xlsb)
          and OpenDocument (.ods) file formats.

        .. versionchanged:: 1.2.0

           The engine `xlrd <https://xlrd.readthedocs.io/en/latest/>`_
           now only supports old-style ``.xls`` files.
           When ``engine=None``, the following logic will be
           used to determine the engine:

           - If ``path_or_buffer`` is an OpenDocument format (.odf, .ods, .odt),
             then `odf <https://pypi.org/project/odfpy/>`_ will be used.
           - Otherwise if ``path_or_buffer`` is an xls format,
             ``xlrd`` will be used.
           - Otherwise if ``path_or_buffer`` is in xlsb format,
             `pyxlsb <https://pypi.org/project/pyxlsb/>`_ will be used.

           .. versionadded:: 1.3.0

           - Otherwise if `openpyxl <https://pypi.org/project/openpyxl/>`_ is installed,
             then ``openpyxl`` will be used.
           - Otherwise if ``xlrd >= 2.0`` is installed, a ``ValueError`` will be raised.

           .. warning::

            Please do not report issues when using ``xlrd`` to read ``.xlsx`` files.
            This is not supported, switch to using ``openpyxl`` instead.
    engine_kwargs : dict, optional
        Arbitrary keyword arguments passed to excel engine.

    Examples
    --------
    >>> file = pd.ExcelFile('myfile.xlsx')  # doctest: +SKIP
    >>> with pd.ExcelFile("myfile.xls") as xls:  # doctest: +SKIP
    ...     df1 = pd.read_excel(xls, "Sheet1")  # doctest: +SKIP
    """

    from pandas.io.excel._calamine import CalamineReader
    from pandas.io.excel._odfreader import ODFReader
    from pandas.io.excel._openpyxl import OpenpyxlReader
    from pandas.io.excel._pyxlsb import PyxlsbReader
    from pandas.io.excel._xlrd import XlrdReader

    _engines: Mapping[str, Any] = {
        "xlrd": XlrdReader,
        "openpyxl": OpenpyxlReader,
        "odf": ODFReader,
        "pyxlsb": PyxlsbReader,
        "calamine": CalamineReader,
    }

    def __init__(
        self,
        path_or_buffer,
        engine: str | None = None,
        storage_options: StorageOptions | None = None,
        engine_kwargs: dict | None = None,
    ) -> None:
        if engine_kwargs is None:
            engine_kwargs = {}

        if engine is not None and engine not in self._engines:
            raise ValueError(f"Unknown engine: {engine}")

        # First argument can also be bytes, so create a buffer
        if isinstance(path_or_buffer, bytes):
            path_or_buffer = BytesIO(path_or_buffer)
            warnings.warn(
                "Passing bytes to 'read_excel' is deprecated and "
                "will be removed in a future version. To read from a "
                "byte string, wrap it in a `BytesIO` object.",
                FutureWarning,
                stacklevel=find_stack_level(),
            )

        # Could be a str, ExcelFile, Book, etc.
        self.io = path_or_buffer
        # Always a string
        self._io = stringify_path(path_or_buffer)

        # Determine xlrd version if installed
        if import_optional_dependency("xlrd", errors="ignore") is None:
            xlrd_version = None
        else:
            import xlrd

            xlrd_version = Version(get_version(xlrd))

        if engine is None:
            # Only determine ext if it is needed
            ext: str | None
            if xlrd_version is not None and isinstance(path_or_buffer, xlrd.Book):
                ext = "xls"
            else:
                ext = inspect_excel_format(
                    content_or_path=path_or_buffer, storage_options=storage_options
                )
                if ext is None:
                    raise ValueError(
                        "Excel file format cannot be determined, you must specify "
                        "an engine manually."
                    )

            engine = config.get_option(f"io.excel.{ext}.reader", silent=True)
            if engine == "auto":
                engine = get_default_engine(ext, mode="reader")

        assert engine is not None
        self.engine = engine
        self.storage_options = storage_options

        self._reader = self._engines[engine](
            self._io,
            storage_options=storage_options,
            engine_kwargs=engine_kwargs,
        )

    def __fspath__(self):
        return self._io

    def parse(
        self,
        sheet_name: str | int | list[int] | list[str] | None = 0,
        header: int | Sequence[int] | None = 0,
        names: SequenceNotStr[Hashable] | range | None = None,
        index_col: int | Sequence[int] | None = None,
        usecols=None,
        converters=None,
        true_values: Iterable[Hashable] | None = None,
        false_values: Iterable[Hashable] | None = None,
        skiprows: Sequence[int] | int | Callable[[int], object] | None = None,
        nrows: int | None = None,
        na_values=None,
        parse_dates: list | dict | bool = False,
        date_parser: Callable | lib.NoDefault = lib.no_default,
        date_format: str | dict[Hashable, str] | None = None,
        thousands: str | None = None,
        comment: str | None = None,
        skipfooter: int = 0,
        dtype_backend: DtypeBackend | lib.NoDefault = lib.no_default,
        **kwds,
    ) -> DataFrame | dict[str, DataFrame] | dict[int, DataFrame]:
        """
        Parse specified sheet(s) into a DataFrame.

        Equivalent to read_excel(ExcelFile, ...)  See the read_excel
        docstring for more info on accepted parameters.

        Returns
        -------
        DataFrame or dict of DataFrames
            DataFrame from the passed in Excel file.

        Examples
        --------
        >>> df = pd.DataFrame([[1, 2, 3], [4, 5, 6]], columns=['A', 'B', 'C'])
        >>> df.to_excel('myfile.xlsx')  # doctest: +SKIP
        >>> file = pd.ExcelFile('myfile.xlsx')  # doctest: +SKIP
        >>> file.parse()  # doctest: +SKIP
        """
        return self._reader.parse(
            sheet_name=sheet_name,
            header=header,
            names=names,
            index_col=index_col,
            usecols=usecols,
            converters=converters,
            true_values=true_values,
            false_values=false_values,
            skiprows=skiprows,
            nrows=nrows,
            na_values=na_values,
            parse_dates=parse_dates,
            date_parser=date_parser,
            date_format=date_format,
            thousands=thousands,
            comment=comment,
            skipfooter=skipfooter,
            dtype_backend=dtype_backend,
            **kwds,
        )

    @property
    def book(self):
        return self._reader.book

    @property
    def sheet_names(self):
        return self._reader.sheet_names

    def close(self) -> None:
        """close io if necessary"""
        self._reader.close()

    def __enter__(self) -> Self:
        return self

    def __exit__(
        self,
        exc_type: type[BaseException] | None,
        exc_value: BaseException | None,
        traceback: TracebackType | None,
    ) -> None:
        self.close()
```
