## Supplementary software v0.2.1 for "Virtual control arms for paediatric myopia trials: external validation of axial-elongation models": _calamine.py

```
from __future__ import annotations

from datetime import (
    date,
    datetime,
    time,
    timedelta,
)
from typing import (
    TYPE_CHECKING,
    Any,
    Union,
)

from pandas.compat._optional import import_optional_dependency
from pandas.util._decorators import doc

import pandas as pd
from pandas.core.shared_docs import _shared_docs

from pandas.io.excel._base import BaseExcelReader

if TYPE_CHECKING:
    from python_calamine import (
        CalamineSheet,
        CalamineWorkbook,
    )

    from pandas._typing import (
        FilePath,
        NaTType,
        ReadBuffer,
        Scalar,
        StorageOptions,
    )

_CellValue = Union[int, float, str, bool, time, date, datetime, timedelta]


class CalamineReader(BaseExcelReader["CalamineWorkbook"]):
    @doc(storage_options=_shared_docs["storage_options"])
    def __init__(
        self,
        filepath_or_buffer: FilePath | ReadBuffer[bytes],
        storage_options: StorageOptions | None = None,
        engine_kwargs: dict | None = None,
    ) -> None:
        """
        Reader using calamine engine (xlsx/xls/xlsb/ods).

        Parameters
        ----------
        filepath_or_buffer : str, path to be parsed or
            an open readable stream.
        {storage_options}
        engine_kwargs : dict, optional
            Arbitrary keyword arguments passed to excel engine.
        """
        import_optional_dependency("python_calamine")
        super().__init__(
            filepath_or_buffer,
            storage_options=storage_options,
            engine_kwargs=engine_kwargs,
        )

    @property
    def _workbook_class(self) -> type[CalamineWorkbook]:
        from python_calamine import CalamineWorkbook

        return CalamineWorkbook

    def load_workbook(
        self, filepath_or_buffer: FilePath | ReadBuffer[bytes], engine_kwargs: Any
    ) -> CalamineWorkbook:
        from python_calamine import load_workbook

        return load_workbook(filepath_or_buffer, **engine_kwargs)

    @property
    def sheet_names(self) -> list[str]:
        from python_calamine import SheetTypeEnum

        return [
            sheet.name
            for sheet in self.book.sheets_metadata
            if sheet.typ == SheetTypeEnum.WorkSheet
        ]

    def get_sheet_by_name(self, name: str) -> CalamineSheet:
        self.raise_if_bad_sheet_by_name(name)
        return self.book.get_sheet_by_name(name)

    def get_sheet_by_index(self, index: int) -> CalamineSheet:
        self.raise_if_bad_sheet_by_index(index)
        return self.book.get_sheet_by_index(index)

    def get_sheet_data(
        self, sheet: CalamineSheet, file_rows_needed: int | None = None
    ) -> list[list[Scalar | NaTType | time]]:
        def _convert_cell(value: _CellValue) -> Scalar | NaTType | time:
            if isinstance(value, float):
                val = int(value)
                if val == value:
                    return val
                else:
                    return value
            elif isinstance(value, date):
                return pd.Timestamp(value)
            elif isinstance(value, timedelta):
                return pd.Timedelta(value)
            elif isinstance(value, time):
                return value

            return value

        rows: list[list[_CellValue]] = sheet.to_python(
            skip_empty_area=False, nrows=file_rows_needed
        )
        data = [[_convert_cell(cell) for cell in row] for row in rows]

        return data
```
