## Supplementary software v0.2.1 for "Virtual control arms for paediatric myopia trials: external validation of axial-elongation models": _odfreader.py

```
from __future__ import annotations

from typing import (
    TYPE_CHECKING,
    cast,
)

import numpy as np

from pandas._typing import (
    FilePath,
    ReadBuffer,
    Scalar,
    StorageOptions,
)
from pandas.compat._optional import import_optional_dependency
from pandas.util._decorators import doc

import pandas as pd
from pandas.core.shared_docs import _shared_docs

from pandas.io.excel._base import BaseExcelReader

if TYPE_CHECKING:
    from odf.opendocument import OpenDocument

    from pandas._libs.tslibs.nattype import NaTType


@doc(storage_options=_shared_docs["storage_options"])
class ODFReader(BaseExcelReader["OpenDocument"]):
    def __init__(
        self,
        filepath_or_buffer: FilePath | ReadBuffer[bytes],
        storage_options: StorageOptions | None = None,
        engine_kwargs: dict | None = None,
    ) -> None:
        """
        Read tables out of OpenDocument formatted files.

        Parameters
        ----------
        filepath_or_buffer : str, path to be parsed or
            an open readable stream.
        {storage_options}
        engine_kwargs : dict, optional
            Arbitrary keyword arguments passed to excel engine.
        """
        import_optional_dependency("odf")
        super().__init__(
            filepath_or_buffer,
            storage_options=storage_options,
            engine_kwargs=engine_kwargs,
        )

    @property
    def _workbook_class(self) -> type[OpenDocument]:
        from odf.opendocument import OpenDocument

        return OpenDocument

    def load_workbook(
        self, filepath_or_buffer: FilePath | ReadBuffer[bytes], engine_kwargs
    ) -> OpenDocument:
        from odf.opendocument import load

        return load(filepath_or_buffer, **engine_kwargs)

    @property
    def empty_value(self) -> str:
        """Property for compat with other readers."""
        return ""

    @property
    def sheet_names(self) -> list[str]:
        """Return a list of sheet names present in the document"""
        from odf.table import Table

        tables = self.book.getElementsByType(Table)
        return [t.getAttribute("name") for t in tables]

    def get_sheet_by_index(self, index: int):
        from odf.table import Table

        self.raise_if_bad_sheet_by_index(index)
        tables = self.book.getElementsByType(Table)
        return tables[index]

    def get_sheet_by_name(self, name: str):
        from odf.table import Table

        self.raise_if_bad_sheet_by_name(name)
        tables = self.book.getElementsByType(Table)

        for table in tables:
            if table.getAttribute("name") == name:
                return table

        self.close()
        raise ValueError(f"sheet {name} not found")

    def get_sheet_data(
        self, sheet, file_rows_needed: int | None = None
    ) -> list[list[Scalar | NaTType]]:
        """
        Parse an ODF Table into a list of lists
        """
        from odf.table import (
            CoveredTableCell,
            TableCell,
            TableRow,
        )

        covered_cell_name = CoveredTableCell().qname
        table_cell_name = TableCell().qname
        cell_names = {covered_cell_name, table_cell_name}

        sheet_rows = sheet.getElementsByType(TableRow)
        empty_rows = 0
        max_row_len = 0

        table: list[list[Scalar | NaTType]] = []

        for sheet_row in sheet_rows:
            sheet_cells = [
                x
                for x in sheet_row.childNodes
                if hasattr(x, "qname") and x.qname in cell_names
            ]
            empty_cells = 0
            table_row: list[Scalar | NaTType] = []

            for sheet_cell in sheet_cells:
                if sheet_cell.qname == table_cell_name:
                    value = self._get_cell_value(sheet_cell)
                else:
                    value = self.empty_value

                column_repeat = self._get_column_repeat(sheet_cell)

                # Queue up empty values, writing only if content succeeds them
                if value == self.empty_value:
                    empty_cells += column_repeat
                else:
                    table_row.extend([self.empty_value] * empty_cells)
                    empty_cells = 0
                    table_row.extend([value] * column_repeat)

            if max_row_len < len(table_row):
                max_row_len = len(table_row)

            row_repeat = self._get_row_repeat(sheet_row)
            if len(table_row) == 0:
                empty_rows += row_repeat
            else:
                # add blank rows to our table
                table.extend([[self.empty_value]] * empty_rows)
                empty_rows = 0
                table.extend(table_row for _ in range(row_repeat))
            if file_rows_needed is not None and len(table) >= file_rows_needed:
                break

        # Make our table square
        for row in table:
            if len(row) < max_row_len:
                row.extend([self.empty_value] * (max_row_len - len(row)))

        return table

    def _get_row_repeat(self, row) -> int:
        """
        Return number of times this row was repeated
        Repeating an empty row appeared to be a common way
        of representing sparse rows in the table.
        """
        from odf.namespaces import TABLENS

        return int(row.attributes.get((TABLENS, "number-rows-repeated"), 1))

    def _get_column_repeat(self, cell) -> int:
        from odf.namespaces import TABLENS

        return int(cell.attributes.get((TABLENS, "number-columns-repeated"), 1))

    def _get_cell_value(self, cell) -> Scalar | NaTType:
        from odf.namespaces import OFFICENS

        if str(cell) == "#N/A":
            return np.nan

        cell_type = cell.attributes.get((OFFICENS, "value-type"))
        if cell_type == "boolean":
            if str(cell) == "TRUE":
                return True
            return False
        if cell_type is None:
            return self.empty_value
        elif cell_type == "float":
            # GH5394
            cell_value = float(cell.attributes.get((OFFICENS, "value")))
            val = int(cell_value)
            if val == cell_value:
                return val
            return cell_value
        elif cell_type == "percentage":
            cell_value = cell.attributes.get((OFFICENS, "value"))
            return float(cell_value)
        elif cell_type == "string":
            return self._get_cell_string_value(cell)
        elif cell_type == "currency":
            cell_value = cell.attributes.get((OFFICENS, "value"))
            return float(cell_value)
        elif cell_type == "date":
            cell_value = cell.attributes.get((OFFICENS, "date-value"))
            return pd.Timestamp(cell_value)
        elif cell_type == "time":
            stamp = pd.Timestamp(str(cell))
            # cast needed here because Scalar doesn't include datetime.time
            return cast(Scalar, stamp.time())
        else:
            self.close()
            raise ValueError(f"Unrecognized type {cell_type}")

    def _get_cell_string_value(self, cell) -> str:
        """
        Find and decode OpenDocument text:s tags that represent
        a run length encoded sequence of space characters.
        """
        from odf.element import Element
        from odf.namespaces import TEXTNS
        from odf.office import Annotation
        from odf.text import S

        office_annotation = Annotation().qname
        text_s = S().qname

        value = []

        for fragment in cell.childNodes:
            if isinstance(fragment, Element):
                if fragment.qname == text_s:
                    spaces = int(fragment.attributes.get((TEXTNS, "c"), 1))
                    value.append(" " * spaces)
                elif fragment.qname == office_annotation:
                    continue
                else:
                    # recursive impl needed in case of nested fragments
                    # with multiple spaces
                    # https://github.com/pandas-dev/pandas/pull/36175#discussion_r484639704
                    value.append(self._get_cell_string_value(fragment))
            else:
                value.append(str(fragment).strip("\n"))
        return "".join(value)
```
