## Supplementary software v0.2.1 for "Virtual control arms for paediatric myopia trials: external validation of axial-elongation models": _odswriter.py

```
from __future__ import annotations

from collections import defaultdict
import datetime
import json
from typing import (
    TYPE_CHECKING,
    Any,
    DefaultDict,
    cast,
    overload,
)

from pandas.io.excel._base import ExcelWriter
from pandas.io.excel._util import (
    combine_kwargs,
    validate_freeze_panes,
)

if TYPE_CHECKING:
    from pandas._typing import (
        ExcelWriterIfSheetExists,
        FilePath,
        StorageOptions,
        WriteExcelBuffer,
    )

    from pandas.io.formats.excel import ExcelCell


class ODSWriter(ExcelWriter):
    _engine = "odf"
    _supported_extensions = (".ods",)

    def __init__(
        self,
        path: FilePath | WriteExcelBuffer | ExcelWriter,
        engine: str | None = None,
        date_format: str | None = None,
        datetime_format=None,
        mode: str = "w",
        storage_options: StorageOptions | None = None,
        if_sheet_exists: ExcelWriterIfSheetExists | None = None,
        engine_kwargs: dict[str, Any] | None = None,
        **kwargs,
    ) -> None:
        from odf.opendocument import OpenDocumentSpreadsheet

        if mode == "a":
            raise ValueError("Append mode is not supported with odf!")

        engine_kwargs = combine_kwargs(engine_kwargs, kwargs)
        self._book = OpenDocumentSpreadsheet(**engine_kwargs)

        super().__init__(
            path,
            mode=mode,
            storage_options=storage_options,
            if_sheet_exists=if_sheet_exists,
            engine_kwargs=engine_kwargs,
        )

        self._style_dict: dict[str, str] = {}

    @property
    def book(self):
        """
        Book instance of class odf.opendocument.OpenDocumentSpreadsheet.

        This attribute can be used to access engine-specific features.
        """
        return self._book

    @property
    def sheets(self) -> dict[str, Any]:
        """Mapping of sheet names to sheet objects."""
        from odf.table import Table

        result = {
            sheet.getAttribute("name"): sheet
            for sheet in self.book.getElementsByType(Table)
        }
        return result

    def _save(self) -> None:
        """
        Save workbook to disk.
        """
        for sheet in self.sheets.values():
            self.book.spreadsheet.addElement(sheet)
        self.book.save(self._handles.handle)

    def _write_cells(
        self,
        cells: list[ExcelCell],
        sheet_name: str | None = None,
        startrow: int = 0,
        startcol: int = 0,
        freeze_panes: tuple[int, int] | None = None,
    ) -> None:
        """
        Write the frame cells using odf
        """
        from odf.table import (
            Table,
            TableCell,
            TableRow,
        )
        from odf.text import P

        sheet_name = self._get_sheet_name(sheet_name)
        assert sheet_name is not None

        if sheet_name in self.sheets:
            wks = self.sheets[sheet_name]
        else:
            wks = Table(name=sheet_name)
            self.book.spreadsheet.addElement(wks)

        if validate_freeze_panes(freeze_panes):
            freeze_panes = cast(tuple[int, int], freeze_panes)
            self._create_freeze_panes(sheet_name, freeze_panes)

        for _ in range(startrow):
            wks.addElement(TableRow())

        rows: DefaultDict = defaultdict(TableRow)
        col_count: DefaultDict = defaultdict(int)

        for cell in sorted(cells, key=lambda cell: (cell.row, cell.col)):
            # only add empty cells if the row is still empty
            if not col_count[cell.row]:
                for _ in range(startcol):
                    rows[cell.row].addElement(TableCell())

            # fill with empty cells if needed
            for _ in range(cell.col - col_count[cell.row]):
                rows[cell.row].addElement(TableCell())
                col_count[cell.row] += 1

            pvalue, tc = self._make_table_cell(cell)
            rows[cell.row].addElement(tc)
            col_count[cell.row] += 1
            p = P(text=pvalue)
            tc.addElement(p)

        # add all rows to the sheet
        if len(rows) > 0:
            for row_nr in range(max(rows.keys()) + 1):
                wks.addElement(rows[row_nr])

    def _make_table_cell_attributes(self, cell) -> dict[str, int | str]:
        """Convert cell attributes to OpenDocument attributes

        Parameters
        ----------
        cell : ExcelCell
            Spreadsheet cell data

        Returns
        -------
        attributes : Dict[str, Union[int, str]]
            Dictionary with attributes and attribute values
        """
        attributes: dict[str, int | str] = {}
        style_name = self._process_style(cell.style)
        if style_name is not None:
            attributes["stylename"] = style_name
        if cell.mergestart is not None and cell.mergeend is not None:
            attributes["numberrowsspanned"] = max(1, cell.mergestart)
            attributes["numbercolumnsspanned"] = cell.mergeend
        return attributes

    def _make_table_cell(self, cell) -> tuple[object, Any]:
        """Convert cell data to an OpenDocument spreadsheet cell

        Parameters
        ----------
        cell : ExcelCell
            Spreadsheet cell data

        Returns
        -------
        pvalue, cell : Tuple[str, TableCell]
            Display value, Cell value
        """
        from odf.table import TableCell

        attributes = self._make_table_cell_attributes(cell)
        val, fmt = self._value_with_fmt(cell.val)
        pvalue = value = val
        if isinstance(val, bool):
            value = str(val).lower()
            pvalue = str(val).upper()
            return (
                pvalue,
                TableCell(
                    valuetype="boolean",
                    booleanvalue=value,
                    attributes=attributes,
                ),
            )
        elif isinstance(val, datetime.datetime):
            # Fast formatting
            value = val.isoformat()
            # Slow but locale-dependent
            pvalue = val.strftime("%c")
            return (
                pvalue,
                TableCell(valuetype="date", datevalue=value, attributes=attributes),
            )
        elif isinstance(val, datetime.date):
            # Fast formatting
            value = f"{val.year}-{val.month:02d}-{val.day:02d}"
            # Slow but locale-dependent
            pvalue = val.strftime("%x")
            return (
                pvalue,
                TableCell(valuetype="date", datevalue=value, attributes=attributes),
            )
        elif isinstance(val, str):
            return (
                pvalue,
                TableCell(
                    valuetype="string",
                    stringvalue=value,
                    attributes=attributes,
                ),
            )
        else:
            return (
                pvalue,
                TableCell(
                    valuetype="float",
                    value=value,
                    attributes=attributes,
                ),
            )

    @overload
    def _process_style(self, style: dict[str, Any]) -> str:
        ...

    @overload
    def _process_style(self, style: None) -> None:
        ...

    def _process_style(self, style: dict[str, Any] | None) -> str | None:
        """Convert a style dictionary to a OpenDocument style sheet

        Parameters
        ----------
        style : Dict
            Style dictionary

        Returns
        -------
        style_key : str
            Unique style key for later reference in sheet
        """
        from odf.style import (
            ParagraphProperties,
            Style,
            TableCellProperties,
            TextProperties,
        )

        if style is None:
            return None
        style_key = json.dumps(style)
        if style_key in self._style_dict:
            return self._style_dict[style_key]
        name = f"pd{len(self._style_dict)+1}"
        self._style_dict[style_key] = name
        odf_style = Style(name=name, family="table-cell")
        if "font" in style:
            font = style["font"]
            if font.get("bold", False):
                odf_style.addElement(TextProperties(fontweight="bold"))
        if "borders" in style:
            borders = style["borders"]
            for side, thickness in borders.items():
                thickness_translation = {"thin": "0.75pt solid #000000"}
                odf_style.addElement(
                    TableCellProperties(
                        attributes={f"border{side}": thickness_translation[thickness]}
                    )
                )
        if "alignment" in style:
            alignment = style["alignment"]
            horizontal = alignment.get("horizontal")
            if horizontal:
                odf_style.addElement(ParagraphProperties(textalign=horizontal))
            vertical = alignment.get("vertical")
            if vertical:
                odf_style.addElement(TableCellProperties(verticalalign=vertical))
        self.book.styles.addElement(odf_style)
        return name

    def _create_freeze_panes(
        self, sheet_name: str, freeze_panes: tuple[int, int]
    ) -> None:
        """
        Create freeze panes in the sheet.

        Parameters
        ----------
        sheet_name : str
            Name of the spreadsheet
        freeze_panes : tuple of (int, int)
            Freeze pane location x and y
        """
        from odf.config import (
            ConfigItem,
            ConfigItemMapEntry,
            ConfigItemMapIndexed,
            ConfigItemMapNamed,
            ConfigItemSet,
        )

        config_item_set = ConfigItemSet(name="ooo:view-settings")
        self.book.settings.addElement(config_item_set)

        config_item_map_indexed = ConfigItemMapIndexed(name="Views")
        config_item_set.addElement(config_item_map_indexed)

        config_item_map_entry = ConfigItemMapEntry()
        config_item_map_indexed.addElement(config_item_map_entry)

        config_item_map_named = ConfigItemMapNamed(name="Tables")
        config_item_map_entry.addElement(config_item_map_named)

        config_item_map_entry = ConfigItemMapEntry(name=sheet_name)
        config_item_map_named.addElement(config_item_map_entry)

        config_item_map_entry.addElement(
            ConfigItem(name="HorizontalSplitMode", type="short", text="2")
        )
        config_item_map_entry.addElement(
            ConfigItem(name="VerticalSplitMode", type="short", text="2")
        )
        config_item_map_entry.addElement(
            ConfigItem(
                name="HorizontalSplitPosition", type="int", text=str(freeze_panes[0])
            )
        )
        config_item_map_entry.addElement(
            ConfigItem(
                name="VerticalSplitPosition", type="int", text=str(freeze_panes[1])
            )
        )
        config_item_map_entry.addElement(
            ConfigItem(name="PositionRight", type="int", text=str(freeze_panes[0]))
        )
        config_item_map_entry.addElement(
            ConfigItem(name="PositionBottom", type="int", text=str(freeze_panes[1]))
        )
```
