## Supplementary software v0.2.1 for "Virtual control arms for paediatric myopia trials: external validation of axial-elongation models": _openpyxl.py

```
from __future__ import annotations

import mmap
from typing import (
    TYPE_CHECKING,
    Any,
    cast,
)

import numpy as np

from pandas.compat._optional import import_optional_dependency
from pandas.util._decorators import doc

from pandas.core.shared_docs import _shared_docs

from pandas.io.excel._base import (
    BaseExcelReader,
    ExcelWriter,
)
from pandas.io.excel._util import (
    combine_kwargs,
    validate_freeze_panes,
)

if TYPE_CHECKING:
    from openpyxl import Workbook
    from openpyxl.descriptors.serialisable import Serialisable

    from pandas._typing import (
        ExcelWriterIfSheetExists,
        FilePath,
        ReadBuffer,
        Scalar,
        StorageOptions,
        WriteExcelBuffer,
    )


class OpenpyxlWriter(ExcelWriter):
    _engine = "openpyxl"
    _supported_extensions = (".xlsx", ".xlsm")

    def __init__(
        self,
        path: FilePath | WriteExcelBuffer | ExcelWriter,
        engine: str | None = None,
        date_format: str | None = None,
        datetime_format: str | None = None,
        mode: str = "w",
        storage_options: StorageOptions | None = None,
        if_sheet_exists: ExcelWriterIfSheetExists | None = None,
        engine_kwargs: dict[str, Any] | None = None,
        **kwargs,
    ) -> None:
        # Use the openpyxl module as the Excel writer.
        from openpyxl.workbook import Workbook

        engine_kwargs = combine_kwargs(engine_kwargs, kwargs)

        super().__init__(
            path,
            mode=mode,
            storage_options=storage_options,
            if_sheet_exists=if_sheet_exists,
            engine_kwargs=engine_kwargs,
        )

        # ExcelWriter replaced "a" by "r+" to allow us to first read the excel file from
        # the file and later write to it
        if "r+" in self._mode:  # Load from existing workbook
            from openpyxl import load_workbook

            try:
                self._book = load_workbook(self._handles.handle, **engine_kwargs)
            except TypeError:
                self._handles.handle.close()
                raise
            self._handles.handle.seek(0)
        else:
            # Create workbook object with default optimized_write=True.
            try:
                self._book = Workbook(**engine_kwargs)
            except TypeError:
                self._handles.handle.close()
                raise

            if self.book.worksheets:
                self.book.remove(self.book.worksheets[0])

    @property
    def book(self) -> Workbook:
        """
        Book instance of class openpyxl.workbook.Workbook.

        This attribute can be used to access engine-specific features.
        """
        return self._book

    @property
    def sheets(self) -> dict[str, Any]:
        """Mapping of sheet names to sheet objects."""
        result = {name: self.book[name] for name in self.book.sheetnames}
        return result

    def _save(self) -> None:
        """
        Save workbook to disk.
        """
        self.book.save(self._handles.handle)
        if "r+" in self._mode and not isinstance(self._handles.handle, mmap.mmap):
            # truncate file to the written content
            self._handles.handle.truncate()

    @classmethod
    def _convert_to_style_kwargs(cls, style_dict: dict) -> dict[str, Serialisable]:
        """
        Convert a style_dict to a set of kwargs suitable for initializing
        or updating-on-copy an openpyxl v2 style object.

        Parameters
        ----------
        style_dict : dict
            A dict with zero or more of the following keys (or their synonyms).
                'font'
                'fill'
                'border' ('borders')
                'alignment'
                'number_format'
                'protection'

        Returns
        -------
        style_kwargs : dict
            A dict with the same, normalized keys as ``style_dict`` but each
            value has been replaced with a native openpyxl style object of the
            appropriate class.
        """
        _style_key_map = {"borders": "border"}

        style_kwargs: dict[str, Serialisable] = {}
        for k, v in style_dict.items():
            k = _style_key_map.get(k, k)
            _conv_to_x = getattr(cls, f"_convert_to_{k}", lambda x: None)
            new_v = _conv_to_x(v)
            if new_v:
                style_kwargs[k] = new_v

        return style_kwargs

    @classmethod
    def _convert_to_color(cls, color_spec):
        """
        Convert ``color_spec`` to an openpyxl v2 Color object.

        Parameters
        ----------
        color_spec : str, dict
            A 32-bit ARGB hex string, or a dict with zero or more of the
            following keys.
                'rgb'
                'indexed'
                'auto'
                'theme'
                'tint'
                'index'
                'type'

        Returns
        -------
        color : openpyxl.styles.Color
        """
        from openpyxl.styles import Color

        if isinstance(color_spec, str):
            return Color(color_spec)
        else:
            return Color(**color_spec)

    @classmethod
    def _convert_to_font(cls, font_dict):
        """
        Convert ``font_dict`` to an openpyxl v2 Font object.

        Parameters
        ----------
        font_dict : dict
            A dict with zero or more of the following keys (or their synonyms).
                'name'
                'size' ('sz')
                'bold' ('b')
                'italic' ('i')
                'underline' ('u')
                'strikethrough' ('strike')
                'color'
                'vertAlign' ('vertalign')
                'charset'
                'scheme'
                'family'
                'outline'
                'shadow'
                'condense'

        Returns
        -------
        font : openpyxl.styles.Font
        """
        from openpyxl.styles import Font

        _font_key_map = {
            "sz": "size",
            "b": "bold",
            "i": "italic",
            "u": "underline",
            "strike": "strikethrough",
            "vertalign": "vertAlign",
        }

        font_kwargs = {}
        for k, v in font_dict.items():
            k = _font_key_map.get(k, k)
            if k == "color":
                v = cls._convert_to_color(v)
            font_kwargs[k] = v

        return Font(**font_kwargs)

    @classmethod
    def _convert_to_stop(cls, stop_seq):
        """
        Convert ``stop_seq`` to a list of openpyxl v2 Color objects,
        suitable for initializing the ``GradientFill`` ``stop`` parameter.

        Parameters
        ----------
        stop_seq : iterable
            An iterable that yields objects suitable for consumption by
            ``_convert_to_color``.

        Returns
        -------
        stop : list of openpyxl.styles.Color
        """
        return map(cls._convert_to_color, stop_seq)

    @classmethod
    def _convert_to_fill(cls, fill_dict: dict[str, Any]):
        """
        Convert ``fill_dict`` to an openpyxl v2 Fill object.

        Parameters
        ----------
        fill_dict : dict
            A dict with one or more of the following keys (or their synonyms),
                'fill_type' ('patternType', 'patterntype')
                'start_color' ('fgColor', 'fgcolor')
                'end_color' ('bgColor', 'bgcolor')
            or one or more of the following keys (or their synonyms).
                'type' ('fill_type')
                'degree'
                'left'
                'right'
                'top'
                'bottom'
                'stop'

        Returns
        -------
        fill : openpyxl.styles.Fill
        """
        from openpyxl.styles import (
            GradientFill,
            PatternFill,
        )

        _pattern_fill_key_map = {
            "patternType": "fill_type",
            "patterntype": "fill_type",
            "fgColor": "start_color",
            "fgcolor": "start_color",
            "bgColor": "end_color",
            "bgcolor": "end_color",
        }

        _gradient_fill_key_map = {"fill_type": "type"}

        pfill_kwargs = {}
        gfill_kwargs = {}
        for k, v in fill_dict.items():
            pk = _pattern_fill_key_map.get(k)
            gk = _gradient_fill_key_map.get(k)
            if pk in ["start_color", "end_color"]:
                v = cls._convert_to_color(v)
            if gk == "stop":
                v = cls._convert_to_stop(v)
            if pk:
                pfill_kwargs[pk] = v
            elif gk:
                gfill_kwargs[gk] = v
            else:
                pfill_kwargs[k] = v
                gfill_kwargs[k] = v

        try:
            return PatternFill(**pfill_kwargs)
        except TypeError:
            return GradientFill(**gfill_kwargs)

    @classmethod
    def _convert_to_side(cls, side_spec):
        """
        Convert ``side_spec`` to an openpyxl v2 Side object.

        Parameters
        ----------
        side_spec : str, dict
            A string specifying the border style, or a dict with zero or more
            of the following keys (or their synonyms).
                'style' ('border_style')
                'color'

        Returns
        -------
        side : openpyxl.styles.Side
        """
        from openpyxl.styles import Side

        _side_key_map = {"border_style": "style"}

        if isinstance(side_spec, str):
            return Side(style=side_spec)

        side_kwargs = {}
        for k, v in side_spec.items():
            k = _side_key_map.get(k, k)
            if k == "color":
                v = cls._convert_to_color(v)
            side_kwargs[k] = v

        return Side(**side_kwargs)

    @classmethod
    def _convert_to_border(cls, border_dict):
        """
        Convert ``border_dict`` to an openpyxl v2 Border object.

        Parameters
        ----------
        border_dict : dict
            A dict with zero or more of the following keys (or their synonyms).
                'left'
                'right'
                'top'
                'bottom'
                'diagonal'
                'diagonal_direction'
                'vertical'
                'horizontal'
                'diagonalUp' ('diagonalup')
                'diagonalDown' ('diagonaldown')
                'outline'

        Returns
        -------
        border : openpyxl.styles.Border
        """
        from openpyxl.styles import Border

        _border_key_map = {"diagonalup": "diagonalUp", "diagonaldown": "diagonalDown"}

        border_kwargs = {}
        for k, v in border_dict.items():
            k = _border_key_map.get(k, k)
            if k == "color":
                v = cls._convert_to_color(v)
            if k in ["left", "right", "top", "bottom", "diagonal"]:
                v = cls._convert_to_side(v)
            border_kwargs[k] = v

        return Border(**border_kwargs)

    @classmethod
    def _convert_to_alignment(cls, alignment_dict):
        """
        Convert ``alignment_dict`` to an openpyxl v2 Alignment object.

        Parameters
        ----------
        alignment_dict : dict
            A dict with zero or more of the following keys (or their synonyms).
                'horizontal'
                'vertical'
                'text_rotation'
                'wrap_text'
                'shrink_to_fit'
                'indent'
        Returns
        -------
        alignment : openpyxl.styles.Alignment
        """
        from openpyxl.styles import Alignment

        return Alignment(**alignment_dict)

    @classmethod
    def _convert_to_number_format(cls, number_format_dict):
        """
        Convert ``number_format_dict`` to an openpyxl v2.1.0 number format
        initializer.

        Parameters
        ----------
        number_format_dict : dict
            A dict with zero or more of the following keys.
                'format_code' : str

        Returns
        -------
        number_format : str
        """
        return number_format_dict["format_code"]

    @classmethod
    def _convert_to_protection(cls, protection_dict):
        """
        Convert ``protection_dict`` to an openpyxl v2 Protection object.

        Parameters
        ----------
        protection_dict : dict
            A dict with zero or more of the following keys.
                'locked'
                'hidden'

        Returns
        -------
        """
        from openpyxl.styles import Protection

        return Protection(**protection_dict)

    def _write_cells(
        self,
        cells,
        sheet_name: str | None = None,
        startrow: int = 0,
        startcol: int = 0,
        freeze_panes: tuple[int, int] | None = None,
    ) -> None:
        # Write the frame cells using openpyxl.
        sheet_name = self._get_sheet_name(sheet_name)

        _style_cache: dict[str, dict[str, Serialisable]] = {}

        if sheet_name in self.sheets and self._if_sheet_exists != "new":
            if "r+" in self._mode:
                if self._if_sheet_exists == "replace":
                    old_wks = self.sheets[sheet_name]
                    target_index = self.book.index(old_wks)
                    del self.book[sheet_name]
                    wks = self.book.create_sheet(sheet_name, target_index)
                elif self._if_sheet_exists == "error":
                    raise ValueError(
                        f"Sheet '{sheet_name}' already exists and "
                        f"if_sheet_exists is set to 'error'."
                    )
                elif self._if_sheet_exists == "overlay":
                    wks = self.sheets[sheet_name]
                else:
                    raise ValueError(
                        f"'{self._if_sheet_exists}' is not valid for if_sheet_exists. "
                        "Valid options are 'error', 'new', 'replace' and 'overlay'."
                    )
            else:
                wks = self.sheets[sheet_name]
        else:
            wks = self.book.create_sheet()
            wks.title = sheet_name

        if validate_freeze_panes(freeze_panes):
            freeze_panes = cast(tuple[int, int], freeze_panes)
            wks.freeze_panes = wks.cell(
                row=freeze_panes[0] + 1, column=freeze_panes[1] + 1
            )

        for cell in cells:
            xcell = wks.cell(
                row=startrow + cell.row + 1, column=startcol + cell.col + 1
            )
            xcell.value, fmt = self._value_with_fmt(cell.val)
            if fmt:
                xcell.number_format = fmt

            style_kwargs: dict[str, Serialisable] | None = {}
            if cell.style:
                key = str(cell.style)
                style_kwargs = _style_cache.get(key)
                if style_kwargs is None:
                    style_kwargs = self._convert_to_style_kwargs(cell.style)
                    _style_cache[key] = style_kwargs

            if style_kwargs:
                for k, v in style_kwargs.items():
                    setattr(xcell, k, v)

            if cell.mergestart is not None and cell.mergeend is not None:
                wks.merge_cells(
                    start_row=startrow + cell.row + 1,
                    start_column=startcol + cell.col + 1,
                    end_column=startcol + cell.mergeend + 1,
                    end_row=startrow + cell.mergestart + 1,
                )

                # When cells are merged only the top-left cell is preserved
                # The behaviour of the other cells in a merged range is
                # undefined
                if style_kwargs:
                    first_row = startrow + cell.row + 1
                    last_row = startrow + cell.mergestart + 1
                    first_col = startcol + cell.col + 1
                    last_col = startcol + cell.mergeend + 1

                    for row in range(first_row, last_row + 1):
                        for col in range(first_col, last_col + 1):
                            if row == first_row and col == first_col:
                                # Ignore first cell. It is already handled.
                                continue
                            xcell = wks.cell(column=col, row=row)
                            for k, v in style_kwargs.items():
                                setattr(xcell, k, v)


class OpenpyxlReader(BaseExcelReader["Workbook"]):
    @doc(storage_options=_shared_docs["storage_options"])
    def __init__(
        self,
        filepath_or_buffer: FilePath | ReadBuffer[bytes],
        storage_options: StorageOptions | None = None,
        engine_kwargs: dict | None = None,
    ) -> None:
        """
        Reader using openpyxl engine.

        Parameters
        ----------
        filepath_or_buffer : str, path object or Workbook
            Object to be parsed.
        {storage_options}
        engine_kwargs : dict, optional
            Arbitrary keyword arguments passed to excel engine.
        """
        import_optional_dependency("openpyxl")
        super().__init__(
            filepath_or_buffer,
            storage_options=storage_options,
            engine_kwargs=engine_kwargs,
        )

    @property
    def _workbook_class(self) -> type[Workbook]:
        from openpyxl import Workbook

        return Workbook

    def load_workbook(
        self, filepath_or_buffer: FilePath | ReadBuffer[bytes], engine_kwargs
    ) -> Workbook:
        from openpyxl import load_workbook

        default_kwargs = {"read_only": True, "data_only": True, "keep_links": False}

        return load_workbook(
            filepath_or_buffer,
            **(default_kwargs | engine_kwargs),
        )

    @property
    def sheet_names(self) -> list[str]:
        return [sheet.title for sheet in self.book.worksheets]

    def get_sheet_by_name(self, name: str):
        self.raise_if_bad_sheet_by_name(name)
        return self.book[name]

    def get_sheet_by_index(self, index: int):
        self.raise_if_bad_sheet_by_index(index)
        return self.book.worksheets[index]

    def _convert_cell(self, cell) -> Scalar:
        from openpyxl.cell.cell import (
            TYPE_ERROR,
            TYPE_NUMERIC,
        )

        if cell.value is None:
            return ""  # compat with xlrd
        elif cell.data_type == TYPE_ERROR:
            return np.nan
        elif cell.data_type == TYPE_NUMERIC:
            val = int(cell.value)
            if val == cell.value:
                return val
            return float(cell.value)

        return cell.value

    def get_sheet_data(
        self, sheet, file_rows_needed: int | None = None
    ) -> list[list[Scalar]]:
        if self.book.read_only:
            sheet.reset_dimensions()

        data: list[list[Scalar]] = []
        last_row_with_data = -1
        for row_number, row in enumerate(sheet.rows):
            converted_row = [self._convert_cell(cell) for cell in row]
            while converted_row and converted_row[-1] == "":
                # trim trailing empty elements
                converted_row.pop()
            if converted_row:
                last_row_with_data = row_number
            data.append(converted_row)
            if file_rows_needed is not None and len(data) >= file_rows_needed:
                break

        # Trim trailing empty rows
        data = data[: last_row_with_data + 1]

        if len(data) > 0:
            # extend rows to max width
            max_width = max(len(data_row) for data_row in data)
            if min(len(data_row) for data_row in data) < max_width:
                empty_cell: list[Scalar] = [""]
                data = [
                    data_row + (max_width - len(data_row)) * empty_cell
                    for data_row in data
                ]

        return data
```
