## Supplementary software v0.2.1 for "Virtual control arms for paediatric myopia trials: external validation of axial-elongation models": _pyxlsb.py

```
# pyright: reportMissingImports=false
from __future__ import annotations

from typing import TYPE_CHECKING

from pandas.compat._optional import import_optional_dependency
from pandas.util._decorators import doc

from pandas.core.shared_docs import _shared_docs

from pandas.io.excel._base import BaseExcelReader

if TYPE_CHECKING:
    from pyxlsb import Workbook

    from pandas._typing import (
        FilePath,
        ReadBuffer,
        Scalar,
        StorageOptions,
    )


class PyxlsbReader(BaseExcelReader["Workbook"]):
    @doc(storage_options=_shared_docs["storage_options"])
    def __init__(
        self,
        filepath_or_buffer: FilePath | ReadBuffer[bytes],
        storage_options: StorageOptions | None = None,
        engine_kwargs: dict | None = None,
    ) -> None:
        """
        Reader using pyxlsb engine.

        Parameters
        ----------
        filepath_or_buffer : str, path object, or Workbook
            Object to be parsed.
        {storage_options}
        engine_kwargs : dict, optional
            Arbitrary keyword arguments passed to excel engine.
        """
        import_optional_dependency("pyxlsb")
        # This will call load_workbook on the filepath or buffer
        # And set the result to the book-attribute
        super().__init__(
            filepath_or_buffer,
            storage_options=storage_options,
            engine_kwargs=engine_kwargs,
        )

    @property
    def _workbook_class(self) -> type[Workbook]:
        from pyxlsb import Workbook

        return Workbook

    def load_workbook(
        self, filepath_or_buffer: FilePath | ReadBuffer[bytes], engine_kwargs
    ) -> Workbook:
        from pyxlsb import open_workbook

        # TODO: hack in buffer capability
        # This might need some modifications to the Pyxlsb library
        # Actual work for opening it is in xlsbpackage.py, line 20-ish

        return open_workbook(filepath_or_buffer, **engine_kwargs)

    @property
    def sheet_names(self) -> list[str]:
        return self.book.sheets

    def get_sheet_by_name(self, name: str):
        self.raise_if_bad_sheet_by_name(name)
        return self.book.get_sheet(name)

    def get_sheet_by_index(self, index: int):
        self.raise_if_bad_sheet_by_index(index)
        # pyxlsb sheets are indexed from 1 onwards
        # There's a fix for this in the source, but the pypi package doesn't have it
        return self.book.get_sheet(index + 1)

    def _convert_cell(self, cell) -> Scalar:
        # TODO: there is no way to distinguish between floats and datetimes in pyxlsb
        # This means that there is no way to read datetime types from an xlsb file yet
        if cell.v is None:
            return ""  # Prevents non-named columns from not showing up as Unnamed: i
        if isinstance(cell.v, float):
            val = int(cell.v)
            if val == cell.v:
                return val
            else:
                return float(cell.v)

        return cell.v

    def get_sheet_data(
        self,
        sheet,
        file_rows_needed: int | None = None,
    ) -> list[list[Scalar]]:
        data: list[list[Scalar]] = []
        previous_row_number = -1
        # When sparse=True the rows can have different lengths and empty rows are
        # not returned. The cells are namedtuples of row, col, value (r, c, v).
        for row in sheet.rows(sparse=True):
            row_number = row[0].r
            converted_row = [self._convert_cell(cell) for cell in row]
            while converted_row and converted_row[-1] == "":
                # trim trailing empty elements
                converted_row.pop()
            if converted_row:
                data.extend([[]] * (row_number - previous_row_number - 1))
                data.append(converted_row)
                previous_row_number = row_number
            if file_rows_needed is not None and len(data) >= file_rows_needed:
                break
        if data:
            # extend rows to max_width
            max_width = max(len(data_row) for data_row in data)
            if min(len(data_row) for data_row in data) < max_width:
                empty_cell: list[Scalar] = [""]
                data = [
                    data_row + (max_width - len(data_row)) * empty_cell
                    for data_row in data
                ]
        return data
```
