## Supplementary software v0.2.1 for "Virtual control arms for paediatric myopia trials: external validation of axial-elongation models": _util.py

```
from __future__ import annotations

from collections.abc import (
    Hashable,
    Iterable,
    MutableMapping,
    Sequence,
)
from typing import (
    TYPE_CHECKING,
    Any,
    Callable,
    Literal,
    TypeVar,
    overload,
)

from pandas.compat._optional import import_optional_dependency

from pandas.core.dtypes.common import (
    is_integer,
    is_list_like,
)

if TYPE_CHECKING:
    from pandas.io.excel._base import ExcelWriter

    ExcelWriter_t = type[ExcelWriter]
    usecols_func = TypeVar("usecols_func", bound=Callable[[Hashable], object])

_writers: MutableMapping[str, ExcelWriter_t] = {}


def register_writer(klass: ExcelWriter_t) -> None:
    """
    Add engine to the excel writer registry.io.excel.

    You must use this method to integrate with ``to_excel``.

    Parameters
    ----------
    klass : ExcelWriter
    """
    if not callable(klass):
        raise ValueError("Can only register callables as engines")
    engine_name = klass._engine
    _writers[engine_name] = klass


def get_default_engine(ext: str, mode: Literal["reader", "writer"] = "reader") -> str:
    """
    Return the default reader/writer for the given extension.

    Parameters
    ----------
    ext : str
        The excel file extension for which to get the default engine.
    mode : str {'reader', 'writer'}
        Whether to get the default engine for reading or writing.
        Either 'reader' or 'writer'

    Returns
    -------
    str
        The default engine for the extension.
    """
    _default_readers = {
        "xlsx": "openpyxl",
        "xlsm": "openpyxl",
        "xlsb": "pyxlsb",
        "xls": "xlrd",
        "ods": "odf",
    }
    _default_writers = {
        "xlsx": "openpyxl",
        "xlsm": "openpyxl",
        "xlsb": "pyxlsb",
        "ods": "odf",
    }
    assert mode in ["reader", "writer"]
    if mode == "writer":
        # Prefer xlsxwriter over openpyxl if installed
        xlsxwriter = import_optional_dependency("xlsxwriter", errors="warn")
        if xlsxwriter:
            _default_writers["xlsx"] = "xlsxwriter"
        return _default_writers[ext]
    else:
        return _default_readers[ext]


def get_writer(engine_name: str) -> ExcelWriter_t:
    try:
        return _writers[engine_name]
    except KeyError as err:
        raise ValueError(f"No Excel writer '{engine_name}'") from err


def _excel2num(x: str) -> int:
    """
    Convert Excel column name like 'AB' to 0-based column index.

    Parameters
    ----------
    x : str
        The Excel column name to convert to a 0-based column index.

    Returns
    -------
    num : int
        The column index corresponding to the name.

    Raises
    ------
    ValueError
        Part of the Excel column name was invalid.
    """
    index = 0

    for c in x.upper().strip():
        cp = ord(c)

        if cp < ord("A") or cp > ord("Z"):
            raise ValueError(f"Invalid column name: {x}")

        index = index * 26 + cp - ord("A") + 1

    return index - 1


def _range2cols(areas: str) -> list[int]:
    """
    Convert comma separated list of column names and ranges to indices.

    Parameters
    ----------
    areas : str
        A string containing a sequence of column ranges (or areas).

    Returns
    -------
    cols : list
        A list of 0-based column indices.

    Examples
    --------
    >>> _range2cols('A:E')
    [0, 1, 2, 3, 4]
    >>> _range2cols('A,C,Z:AB')
    [0, 2, 25, 26, 27]
    """
    cols: list[int] = []

    for rng in areas.split(","):
        if ":" in rng:
            rngs = rng.split(":")
            cols.extend(range(_excel2num(rngs[0]), _excel2num(rngs[1]) + 1))
        else:
            cols.append(_excel2num(rng))

    return cols


@overload
def maybe_convert_usecols(usecols: str | list[int]) -> list[int]:
    ...


@overload
def maybe_convert_usecols(usecols: list[str]) -> list[str]:
    ...


@overload
def maybe_convert_usecols(usecols: usecols_func) -> usecols_func:
    ...


@overload
def maybe_convert_usecols(usecols: None) -> None:
    ...


def maybe_convert_usecols(
    usecols: str | list[int] | list[str] | usecols_func | None,
) -> None | list[int] | list[str] | usecols_func:
    """
    Convert `usecols` into a compatible format for parsing in `parsers.py`.

    Parameters
    ----------
    usecols : object
        The use-columns object to potentially convert.

    Returns
    -------
    converted : object
        The compatible format of `usecols`.
    """
    if usecols is None:
        return usecols

    if is_integer(usecols):
        raise ValueError(
            "Passing an integer for `usecols` is no longer supported.  "
            "Please pass in a list of int from 0 to `usecols` inclusive instead."
        )

    if isinstance(usecols, str):
        return _range2cols(usecols)

    return usecols


@overload
def validate_freeze_panes(freeze_panes: tuple[int, int]) -> Literal[True]:
    ...


@overload
def validate_freeze_panes(freeze_panes: None) -> Literal[False]:
    ...


def validate_freeze_panes(freeze_panes: tuple[int, int] | None) -> bool:
    if freeze_panes is not None:
        if len(freeze_panes) == 2 and all(
            isinstance(item, int) for item in freeze_panes
        ):
            return True

        raise ValueError(
            "freeze_panes must be of form (row, column) "
            "where row and column are integers"
        )

    # freeze_panes wasn't specified, return False so it won't be applied
    # to output sheet
    return False


def fill_mi_header(
    row: list[Hashable], control_row: list[bool]
) -> tuple[list[Hashable], list[bool]]:
    """
    Forward fill blank entries in row but only inside the same parent index.

    Used for creating headers in Multiindex.

    Parameters
    ----------
    row : list
        List of items in a single row.
    control_row : list of bool
        Helps to determine if particular column is in same parent index as the
        previous value. Used to stop propagation of empty cells between
        different indexes.

    Returns
    -------
    Returns changed row and control_row
    """
    last = row[0]
    for i in range(1, len(row)):
        if not control_row[i]:
            last = row[i]

        if row[i] == "" or row[i] is None:
            row[i] = last
        else:
            control_row[i] = False
            last = row[i]

    return row, control_row


def pop_header_name(
    row: list[Hashable], index_col: int | Sequence[int]
) -> tuple[Hashable | None, list[Hashable]]:
    """
    Pop the header name for MultiIndex parsing.

    Parameters
    ----------
    row : list
        The data row to parse for the header name.
    index_col : int, list
        The index columns for our data. Assumed to be non-null.

    Returns
    -------
    header_name : str
        The extracted header name.
    trimmed_row : list
        The original data row with the header name removed.
    """
    # Pop out header name and fill w/blank.
    if is_list_like(index_col):
        assert isinstance(index_col, Iterable)
        i = max(index_col)
    else:
        assert not isinstance(index_col, Iterable)
        i = index_col

    header_name = row[i]
    header_name = None if header_name == "" else header_name

    return header_name, row[:i] + [""] + row[i + 1 :]


def combine_kwargs(engine_kwargs: dict[str, Any] | None, kwargs: dict) -> dict:
    """
    Used to combine two sources of kwargs for the backend engine.

    Use of kwargs is deprecated, this function is solely for use in 1.3 and should
    be removed in 1.4/2.0. Also _base.ExcelWriter.__new__ ensures either engine_kwargs
    or kwargs must be None or empty respectively.

    Parameters
    ----------
    engine_kwargs: dict
        kwargs to be passed through to the engine.
    kwargs: dict
        kwargs to be psased through to the engine (deprecated)

    Returns
    -------
    engine_kwargs combined with kwargs
    """
    if engine_kwargs is None:
        result = {}
    else:
        result = engine_kwargs.copy()
    result.update(kwargs)
    return result
```
