## Supplementary software v0.2.1 for "Virtual control arms for paediatric myopia trials: external validation of axial-elongation models": _xlrd.py

```
from __future__ import annotations

from datetime import time
import math
from typing import TYPE_CHECKING

import numpy as np

from pandas.compat._optional import import_optional_dependency
from pandas.util._decorators import doc

from pandas.core.shared_docs import _shared_docs

from pandas.io.excel._base import BaseExcelReader

if TYPE_CHECKING:
    from xlrd import Book

    from pandas._typing import (
        Scalar,
        StorageOptions,
    )


class XlrdReader(BaseExcelReader["Book"]):
    @doc(storage_options=_shared_docs["storage_options"])
    def __init__(
        self,
        filepath_or_buffer,
        storage_options: StorageOptions | None = None,
        engine_kwargs: dict | None = None,
    ) -> None:
        """
        Reader using xlrd engine.

        Parameters
        ----------
        filepath_or_buffer : str, path object or Workbook
            Object to be parsed.
        {storage_options}
        engine_kwargs : dict, optional
            Arbitrary keyword arguments passed to excel engine.
        """
        err_msg = "Install xlrd >= 2.0.1 for xls Excel support"
        import_optional_dependency("xlrd", extra=err_msg)
        super().__init__(
            filepath_or_buffer,
            storage_options=storage_options,
            engine_kwargs=engine_kwargs,
        )

    @property
    def _workbook_class(self) -> type[Book]:
        from xlrd import Book

        return Book

    def load_workbook(self, filepath_or_buffer, engine_kwargs) -> Book:
        from xlrd import open_workbook

        if hasattr(filepath_or_buffer, "read"):
            data = filepath_or_buffer.read()
            return open_workbook(file_contents=data, **engine_kwargs)
        else:
            return open_workbook(filepath_or_buffer, **engine_kwargs)

    @property
    def sheet_names(self):
        return self.book.sheet_names()

    def get_sheet_by_name(self, name):
        self.raise_if_bad_sheet_by_name(name)
        return self.book.sheet_by_name(name)

    def get_sheet_by_index(self, index):
        self.raise_if_bad_sheet_by_index(index)
        return self.book.sheet_by_index(index)

    def get_sheet_data(
        self, sheet, file_rows_needed: int | None = None
    ) -> list[list[Scalar]]:
        from xlrd import (
            XL_CELL_BOOLEAN,
            XL_CELL_DATE,
            XL_CELL_ERROR,
            XL_CELL_NUMBER,
            xldate,
        )

        epoch1904 = self.book.datemode

        def _parse_cell(cell_contents, cell_typ):
            """
            converts the contents of the cell into a pandas appropriate object
            """
            if cell_typ == XL_CELL_DATE:
                # Use the newer xlrd datetime handling.
                try:
                    cell_contents = xldate.xldate_as_datetime(cell_contents, epoch1904)
                except OverflowError:
                    return cell_contents

                # Excel doesn't distinguish between dates and time,
                # so we treat dates on the epoch as times only.
                # Also, Excel supports 1900 and 1904 epochs.
                year = (cell_contents.timetuple())[0:3]
                if (not epoch1904 and year == (1899, 12, 31)) or (
                    epoch1904 and year == (1904, 1, 1)
                ):
                    cell_contents = time(
                        cell_contents.hour,
                        cell_contents.minute,
                        cell_contents.second,
                        cell_contents.microsecond,
                    )

            elif cell_typ == XL_CELL_ERROR:
                cell_contents = np.nan
            elif cell_typ == XL_CELL_BOOLEAN:
                cell_contents = bool(cell_contents)
            elif cell_typ == XL_CELL_NUMBER:
                # GH5394 - Excel 'numbers' are always floats
                # it's a minimal perf hit and less surprising
                if math.isfinite(cell_contents):
                    # GH54564 - don't attempt to convert NaN/Inf
                    val = int(cell_contents)
                    if val == cell_contents:
                        cell_contents = val
            return cell_contents

        data = []

        nrows = sheet.nrows
        if file_rows_needed is not None:
            nrows = min(nrows, file_rows_needed)
        for i in range(nrows):
            row = [
                _parse_cell(value, typ)
                for value, typ in zip(sheet.row_values(i), sheet.row_types(i))
            ]
            data.append(row)

        return data
```
