## Supplementary software v0.2.1 for "Virtual control arms for paediatric myopia trials: external validation of axial-elongation models": _xlsxwriter.py

```
from __future__ import annotations

import json
from typing import (
    TYPE_CHECKING,
    Any,
)

from pandas.io.excel._base import ExcelWriter
from pandas.io.excel._util import (
    combine_kwargs,
    validate_freeze_panes,
)

if TYPE_CHECKING:
    from pandas._typing import (
        ExcelWriterIfSheetExists,
        FilePath,
        StorageOptions,
        WriteExcelBuffer,
    )


class _XlsxStyler:
    # Map from openpyxl-oriented styles to flatter xlsxwriter representation
    # Ordering necessary for both determinism and because some are keyed by
    # prefixes of others.
    STYLE_MAPPING: dict[str, list[tuple[tuple[str, ...], str]]] = {
        "font": [
            (("name",), "font_name"),
            (("sz",), "font_size"),
            (("size",), "font_size"),
            (("color", "rgb"), "font_color"),
            (("color",), "font_color"),
            (("b",), "bold"),
            (("bold",), "bold"),
            (("i",), "italic"),
            (("italic",), "italic"),
            (("u",), "underline"),
            (("underline",), "underline"),
            (("strike",), "font_strikeout"),
            (("vertAlign",), "font_script"),
            (("vertalign",), "font_script"),
        ],
        "number_format": [(("format_code",), "num_format"), ((), "num_format")],
        "protection": [(("locked",), "locked"), (("hidden",), "hidden")],
        "alignment": [
            (("horizontal",), "align"),
            (("vertical",), "valign"),
            (("text_rotation",), "rotation"),
            (("wrap_text",), "text_wrap"),
            (("indent",), "indent"),
            (("shrink_to_fit",), "shrink"),
        ],
        "fill": [
            (("patternType",), "pattern"),
            (("patterntype",), "pattern"),
            (("fill_type",), "pattern"),
            (("start_color", "rgb"), "fg_color"),
            (("fgColor", "rgb"), "fg_color"),
            (("fgcolor", "rgb"), "fg_color"),
            (("start_color",), "fg_color"),
            (("fgColor",), "fg_color"),
            (("fgcolor",), "fg_color"),
            (("end_color", "rgb"), "bg_color"),
            (("bgColor", "rgb"), "bg_color"),
            (("bgcolor", "rgb"), "bg_color"),
            (("end_color",), "bg_color"),
            (("bgColor",), "bg_color"),
            (("bgcolor",), "bg_color"),
        ],
        "border": [
            (("color", "rgb"), "border_color"),
            (("color",), "border_color"),
            (("style",), "border"),
            (("top", "color", "rgb"), "top_color"),
            (("top", "color"), "top_color"),
            (("top", "style"), "top"),
            (("top",), "top"),
            (("right", "color", "rgb"), "right_color"),
            (("right", "color"), "right_color"),
            (("right", "style"), "right"),
            (("right",), "right"),
            (("bottom", "color", "rgb"), "bottom_color"),
            (("bottom", "color"), "bottom_color"),
            (("bottom", "style"), "bottom"),
            (("bottom",), "bottom"),
            (("left", "color", "rgb"), "left_color"),
            (("left", "color"), "left_color"),
            (("left", "style"), "left"),
            (("left",), "left"),
        ],
    }

    @classmethod
    def convert(cls, style_dict, num_format_str=None):
        """
        converts a style_dict to an xlsxwriter format dict

        Parameters
        ----------
        style_dict : style dictionary to convert
        num_format_str : optional number format string
        """
        # Create a XlsxWriter format object.
        props = {}

        if num_format_str is not None:
            props["num_format"] = num_format_str

        if style_dict is None:
            return props

        if "borders" in style_dict:
            style_dict = style_dict.copy()
            style_dict["border"] = style_dict.pop("borders")

        for style_group_key, style_group in style_dict.items():
            for src, dst in cls.STYLE_MAPPING.get(style_group_key, []):
                # src is a sequence of keys into a nested dict
                # dst is a flat key
                if dst in props:
                    continue
                v = style_group
                for k in src:
                    try:
                        v = v[k]
                    except (KeyError, TypeError):
                        break
                else:
                    props[dst] = v

        if isinstance(props.get("pattern"), str):
            # TODO: support other fill patterns
            props["pattern"] = 0 if props["pattern"] == "none" else 1

        for k in ["border", "top", "right", "bottom", "left"]:
            if isinstance(props.get(k), str):
                try:
                    props[k] = [
                        "none",
                        "thin",
                        "medium",
                        "dashed",
                        "dotted",
                        "thick",
                        "double",
                        "hair",
                        "mediumDashed",
                        "dashDot",
                        "mediumDashDot",
                        "dashDotDot",
                        "mediumDashDotDot",
                        "slantDashDot",
                    ].index(props[k])
                except ValueError:
                    props[k] = 2

        if isinstance(props.get("font_script"), str):
            props["font_script"] = ["baseline", "superscript", "subscript"].index(
                props["font_script"]
            )

        if isinstance(props.get("underline"), str):
            props["underline"] = {
                "none": 0,
                "single": 1,
                "double": 2,
                "singleAccounting": 33,
                "doubleAccounting": 34,
            }[props["underline"]]

        # GH 30107 - xlsxwriter uses different name
        if props.get("valign") == "center":
            props["valign"] = "vcenter"

        return props


class XlsxWriter(ExcelWriter):
    _engine = "xlsxwriter"
    _supported_extensions = (".xlsx",)

    def __init__(
        self,
        path: FilePath | WriteExcelBuffer | ExcelWriter,
        engine: str | None = None,
        date_format: str | None = None,
        datetime_format: str | None = None,
        mode: str = "w",
        storage_options: StorageOptions | None = None,
        if_sheet_exists: ExcelWriterIfSheetExists | None = None,
        engine_kwargs: dict[str, Any] | None = None,
        **kwargs,
    ) -> None:
        # Use the xlsxwriter module as the Excel writer.
        from xlsxwriter import Workbook

        engine_kwargs = combine_kwargs(engine_kwargs, kwargs)

        if mode == "a":
            raise ValueError("Append mode is not supported with xlsxwriter!")

        super().__init__(
            path,
            engine=engine,
            date_format=date_format,
            datetime_format=datetime_format,
            mode=mode,
            storage_options=storage_options,
            if_sheet_exists=if_sheet_exists,
            engine_kwargs=engine_kwargs,
        )

        try:
            self._book = Workbook(self._handles.handle, **engine_kwargs)
        except TypeError:
            self._handles.handle.close()
            raise

    @property
    def book(self):
        """
        Book instance of class xlsxwriter.Workbook.

        This attribute can be used to access engine-specific features.
        """
        return self._book

    @property
    def sheets(self) -> dict[str, Any]:
        result = self.book.sheetnames
        return result

    def _save(self) -> None:
        """
        Save workbook to disk.
        """
        self.book.close()

    def _write_cells(
        self,
        cells,
        sheet_name: str | None = None,
        startrow: int = 0,
        startcol: int = 0,
        freeze_panes: tuple[int, int] | None = None,
    ) -> None:
        # Write the frame cells using xlsxwriter.
        sheet_name = self._get_sheet_name(sheet_name)

        wks = self.book.get_worksheet_by_name(sheet_name)
        if wks is None:
            wks = self.book.add_worksheet(sheet_name)

        style_dict = {"null": None}

        if validate_freeze_panes(freeze_panes):
            wks.freeze_panes(*(freeze_panes))

        for cell in cells:
            val, fmt = self._value_with_fmt(cell.val)

            stylekey = json.dumps(cell.style)
            if fmt:
                stylekey += fmt

            if stylekey in style_dict:
                style = style_dict[stylekey]
            else:
                style = self.book.add_format(_XlsxStyler.convert(cell.style, fmt))
                style_dict[stylekey] = style

            if cell.mergestart is not None and cell.mergeend is not None:
                wks.merge_range(
                    startrow + cell.row,
                    startcol + cell.col,
                    startrow + cell.mergestart,
                    startcol + cell.mergeend,
                    val,
                    style,
                )
            else:
                wks.write(startrow + cell.row, startcol + cell.col, val, style)
```
