## Supplementary software v0.2.1 for "Virtual control arms for paediatric myopia trials: external validation of axial-elongation models": feather_format.py

```
""" feather-format compat """
from __future__ import annotations

from typing import (
    TYPE_CHECKING,
    Any,
)

from pandas._config import using_string_dtype

from pandas._libs import lib
from pandas.compat._optional import import_optional_dependency
from pandas.util._decorators import doc
from pandas.util._validators import check_dtype_backend

from pandas.core.api import DataFrame
from pandas.core.shared_docs import _shared_docs

from pandas.io._util import arrow_table_to_pandas
from pandas.io.common import get_handle

if TYPE_CHECKING:
    from collections.abc import (
        Hashable,
        Sequence,
    )

    from pandas._typing import (
        DtypeBackend,
        FilePath,
        ReadBuffer,
        StorageOptions,
        WriteBuffer,
    )


@doc(storage_options=_shared_docs["storage_options"])
def to_feather(
    df: DataFrame,
    path: FilePath | WriteBuffer[bytes],
    storage_options: StorageOptions | None = None,
    **kwargs: Any,
) -> None:
    """
    Write a DataFrame to the binary Feather format.

    Parameters
    ----------
    df : DataFrame
    path : str, path object, or file-like object
    {storage_options}
    **kwargs :
        Additional keywords passed to `pyarrow.feather.write_feather`.

    """
    import_optional_dependency("pyarrow")
    from pyarrow import feather

    if not isinstance(df, DataFrame):
        raise ValueError("feather only support IO with DataFrames")

    with get_handle(
        path, "wb", storage_options=storage_options, is_text=False
    ) as handles:
        feather.write_feather(df, handles.handle, **kwargs)


@doc(storage_options=_shared_docs["storage_options"])
def read_feather(
    path: FilePath | ReadBuffer[bytes],
    columns: Sequence[Hashable] | None = None,
    use_threads: bool = True,
    storage_options: StorageOptions | None = None,
    dtype_backend: DtypeBackend | lib.NoDefault = lib.no_default,
) -> DataFrame:
    """
    Load a feather-format object from the file path.

    Parameters
    ----------
    path : str, path object, or file-like object
        String, path object (implementing ``os.PathLike[str]``), or file-like
        object implementing a binary ``read()`` function. The string could be a URL.
        Valid URL schemes include http, ftp, s3, and file. For file URLs, a host is
        expected. A local file could be: ``file://localhost/path/to/table.feather``.
    columns : sequence, default None
        If not provided, all columns are read.
    use_threads : bool, default True
        Whether to parallelize reading using multiple threads.
    {storage_options}

    dtype_backend : {{'numpy_nullable', 'pyarrow'}}, default 'numpy_nullable'
        Back-end data type applied to the resultant :class:`DataFrame`
        (still experimental). Behaviour is as follows:

        * ``"numpy_nullable"``: returns nullable-dtype-backed :class:`DataFrame`
          (default).
        * ``"pyarrow"``: returns pyarrow-backed nullable :class:`ArrowDtype`
          DataFrame.

        .. versionadded:: 2.0

    Returns
    -------
    type of object stored in file

    Examples
    --------
    >>> df = pd.read_feather("path/to/file.feather")  # doctest: +SKIP
    """
    import_optional_dependency("pyarrow")
    from pyarrow import feather

    # import utils to register the pyarrow extension types
    import pandas.core.arrays.arrow.extension_types  # pyright: ignore[reportUnusedImport] # noqa: F401

    check_dtype_backend(dtype_backend)

    with get_handle(
        path, "rb", storage_options=storage_options, is_text=False
    ) as handles:
        if dtype_backend is lib.no_default and not using_string_dtype():
            return feather.read_feather(
                handles.handle, columns=columns, use_threads=bool(use_threads)
            )

        pa_table = feather.read_table(
            handles.handle, columns=columns, use_threads=bool(use_threads)
        )
        return arrow_table_to_pandas(pa_table, dtype_backend=dtype_backend)
```
