## Supplementary software v0.2.1 for "Virtual control arms for paediatric myopia trials: external validation of axial-elongation models": __init__.py

```
# ruff: noqa: TCH004
from typing import TYPE_CHECKING

if TYPE_CHECKING:
    # import modules that have public classes/functions
    from pandas.io.formats import style

    # and mark only those modules as public
    __all__ = ["style"]
```
