## Supplementary software v0.2.1 for "Virtual control arms for paediatric myopia trials: external validation of axial-elongation models": _color_data.py

```
# GH37967: Enable the use of CSS named colors, as defined in
# matplotlib.colors.CSS4_COLORS, when exporting to Excel.
# This data has been copied here, instead of being imported from matplotlib,
# not to have ``to_excel`` methods require matplotlib.
# source: matplotlib._color_data (3.3.3)
from __future__ import annotations

CSS4_COLORS = {
    "aliceblue": "F0F8FF",
    "antiquewhite": "FAEBD7",
    "aqua": "00FFFF",
    "aquamarine": "7FFFD4",
    "azure": "F0FFFF",
    "beige": "F5F5DC",
    "bisque": "FFE4C4",
    "black": "000000",
    "blanchedalmond": "FFEBCD",
    "blue": "0000FF",
    "blueviolet": "8A2BE2",
    "brown": "A52A2A",
    "burlywood": "DEB887",
    "cadetblue": "5F9EA0",
    "chartreuse": "7FFF00",
    "chocolate": "D2691E",
    "coral": "FF7F50",
    "cornflowerblue": "6495ED",
    "cornsilk": "FFF8DC",
    "crimson": "DC143C",
    "cyan": "00FFFF",
    "darkblue": "00008B",
    "darkcyan": "008B8B",
    "darkgoldenrod": "B8860B",
    "darkgray": "A9A9A9",
    "darkgreen": "006400",
    "darkgrey": "A9A9A9",
    "darkkhaki": "BDB76B",
    "darkmagenta": "8B008B",
    "darkolivegreen": "556B2F",
    "darkorange": "FF8C00",
    "darkorchid": "9932CC",
    "darkred": "8B0000",
    "darksalmon": "E9967A",
    "darkseagreen": "8FBC8F",
    "darkslateblue": "483D8B",
    "darkslategray": "2F4F4F",
    "darkslategrey": "2F4F4F",
    "darkturquoise": "00CED1",
    "darkviolet": "9400D3",
    "deeppink": "FF1493",
    "deepskyblue": "00BFFF",
    "dimgray": "696969",
    "dimgrey": "696969",
    "dodgerblue": "1E90FF",
    "firebrick": "B22222",
    "floralwhite": "FFFAF0",
    "forestgreen": "228B22",
    "fuchsia": "FF00FF",
    "gainsboro": "DCDCDC",
    "ghostwhite": "F8F8FF",
    "gold": "FFD700",
    "goldenrod": "DAA520",
    "gray": "808080",
    "green": "008000",
    "greenyellow": "ADFF2F",
    "grey": "808080",
    "honeydew": "F0FFF0",
    "hotpink": "FF69B4",
    "indianred": "CD5C5C",
    "indigo": "4B0082",
    "ivory": "FFFFF0",
    "khaki": "F0E68C",
    "lavender": "E6E6FA",
    "lavenderblush": "FFF0F5",
    "lawngreen": "7CFC00",
    "lemonchiffon": "FFFACD",
    "lightblue": "ADD8E6",
    "lightcoral": "F08080",
    "lightcyan": "E0FFFF",
    "lightgoldenrodyellow": "FAFAD2",
    "lightgray": "D3D3D3",
    "lightgreen": "90EE90",
    "lightgrey": "D3D3D3",
    "lightpink": "FFB6C1",
    "lightsalmon": "FFA07A",
    "lightseagreen": "20B2AA",
    "lightskyblue": "87CEFA",
    "lightslategray": "778899",
    "lightslategrey": "778899",
    "lightsteelblue": "B0C4DE",
    "lightyellow": "FFFFE0",
    "lime": "00FF00",
    "limegreen": "32CD32",
    "linen": "FAF0E6",
    "magenta": "FF00FF",
    "maroon": "800000",
    "mediumaquamarine": "66CDAA",
    "mediumblue": "0000CD",
    "mediumorchid": "BA55D3",
    "mediumpurple": "9370DB",
    "mediumseagreen": "3CB371",
    "mediumslateblue": "7B68EE",
    "mediumspringgreen": "00FA9A",
    "mediumturquoise": "48D1CC",
    "mediumvioletred": "C71585",
    "midnightblue": "191970",
    "mintcream": "F5FFFA",
    "mistyrose": "FFE4E1",
    "moccasin": "FFE4B5",
    "navajowhite": "FFDEAD",
    "navy": "000080",
    "oldlace": "FDF5E6",
    "olive": "808000",
    "olivedrab": "6B8E23",
    "orange": "FFA500",
    "orangered": "FF4500",
    "orchid": "DA70D6",
    "palegoldenrod": "EEE8AA",
    "palegreen": "98FB98",
    "paleturquoise": "AFEEEE",
    "palevioletred": "DB7093",
    "papayawhip": "FFEFD5",
    "peachpuff": "FFDAB9",
    "peru": "CD853F",
    "pink": "FFC0CB",
    "plum": "DDA0DD",
    "powderblue": "B0E0E6",
    "purple": "800080",
    "rebeccapurple": "663399",
    "red": "FF0000",
    "rosybrown": "BC8F8F",
    "royalblue": "4169E1",
    "saddlebrown": "8B4513",
    "salmon": "FA8072",
    "sandybrown": "F4A460",
    "seagreen": "2E8B57",
    "seashell": "FFF5EE",
    "sienna": "A0522D",
    "silver": "C0C0C0",
    "skyblue": "87CEEB",
    "slateblue": "6A5ACD",
    "slategray": "708090",
    "slategrey": "708090",
    "snow": "FFFAFA",
    "springgreen": "00FF7F",
    "steelblue": "4682B4",
    "tan": "D2B48C",
    "teal": "008080",
    "thistle": "D8BFD8",
    "tomato": "FF6347",
    "turquoise": "40E0D0",
    "violet": "EE82EE",
    "wheat": "F5DEB3",
    "white": "FFFFFF",
    "whitesmoke": "F5F5F5",
    "yellow": "FFFF00",
    "yellowgreen": "9ACD32",
}
```
