## Supplementary software v0.2.1 for "Virtual control arms for paediatric myopia trials: external validation of axial-elongation models": console.py

```
"""
Internal module for console introspection
"""
from __future__ import annotations

from shutil import get_terminal_size


def get_console_size() -> tuple[int | None, int | None]:
    """
    Return console size as tuple = (width, height).

    Returns (None,None) in non-interactive session.
    """
    from pandas import get_option

    display_width = get_option("display.width")
    display_height = get_option("display.max_rows")

    # Consider
    # interactive shell terminal, can detect term size
    # interactive non-shell terminal (ipnb/ipqtconsole), cannot detect term
    # size non-interactive script, should disregard term size

    # in addition
    # width,height have default values, but setting to 'None' signals
    # should use Auto-Detection, But only in interactive shell-terminal.
    # Simple. yeah.

    if in_interactive_session():
        if in_ipython_frontend():
            # sane defaults for interactive non-shell terminal
            # match default for width,height in config_init
            from pandas._config.config import get_default_val

            terminal_width = get_default_val("display.width")
            terminal_height = get_default_val("display.max_rows")
        else:
            # pure terminal
            terminal_width, terminal_height = get_terminal_size()
    else:
        terminal_width, terminal_height = None, None

    # Note if the User sets width/Height to None (auto-detection)
    # and we're in a script (non-inter), this will return (None,None)
    # caller needs to deal.
    return display_width or terminal_width, display_height or terminal_height


# ----------------------------------------------------------------------
# Detect our environment


def in_interactive_session() -> bool:
    """
    Check if we're running in an interactive shell.

    Returns
    -------
    bool
        True if running under python/ipython interactive shell.
    """
    from pandas import get_option

    def check_main():
        try:
            import __main__ as main
        except ModuleNotFoundError:
            return get_option("mode.sim_interactive")
        return not hasattr(main, "__file__") or get_option("mode.sim_interactive")

    try:
        # error: Name '__IPYTHON__' is not defined
        return __IPYTHON__ or check_main()  # type: ignore[name-defined]
    except NameError:
        return check_main()


def in_ipython_frontend() -> bool:
    """
    Check if we're inside an IPython zmq frontend.

    Returns
    -------
    bool
    """
    try:
        # error: Name 'get_ipython' is not defined
        ip = get_ipython()  # type: ignore[name-defined]
        return "zmq" in str(type(ip)).lower()
    except NameError:
        pass

    return False
```
