## Supplementary software v0.2.1 for "Virtual control arms for paediatric myopia trials: external validation of axial-elongation models": css.py

```
"""
Utilities for interpreting CSS from Stylers for formatting non-HTML outputs.
"""
from __future__ import annotations

import re
from typing import (
    TYPE_CHECKING,
    Callable,
)
import warnings

from pandas.errors import CSSWarning
from pandas.util._exceptions import find_stack_level

if TYPE_CHECKING:
    from collections.abc import (
        Generator,
        Iterable,
        Iterator,
    )


def _side_expander(prop_fmt: str) -> Callable:
    """
    Wrapper to expand shorthand property into top, right, bottom, left properties

    Parameters
    ----------
    side : str
        The border side to expand into properties

    Returns
    -------
        function: Return to call when a 'border(-{side}): {value}' string is encountered
    """

    def expand(self, prop, value: str) -> Generator[tuple[str, str], None, None]:
        """
        Expand shorthand property into side-specific property (top, right, bottom, left)

        Parameters
        ----------
            prop (str): CSS property name
            value (str): String token for property

        Yields
        ------
            Tuple (str, str): Expanded property, value
        """
        tokens = value.split()
        try:
            mapping = self.SIDE_SHORTHANDS[len(tokens)]
        except KeyError:
            warnings.warn(
                f'Could not expand "{prop}: {value}"',
                CSSWarning,
                stacklevel=find_stack_level(),
            )
            return
        for key, idx in zip(self.SIDES, mapping):
            yield prop_fmt.format(key), tokens[idx]

    return expand


def _border_expander(side: str = "") -> Callable:
    """
    Wrapper to expand 'border' property into border color, style, and width properties

    Parameters
    ----------
    side : str
        The border side to expand into properties

    Returns
    -------
        function: Return to call when a 'border(-{side}): {value}' string is encountered
    """
    if side != "":
        side = f"-{side}"

    def expand(self, prop, value: str) -> Generator[tuple[str, str], None, None]:
        """
        Expand border into color, style, and width tuples

        Parameters
        ----------
            prop : str
                CSS property name passed to styler
            value : str
                Value passed to styler for property

        Yields
        ------
            Tuple (str, str): Expanded property, value
        """
        tokens = value.split()
        if len(tokens) == 0 or len(tokens) > 3:
            warnings.warn(
                f'Too many tokens provided to "{prop}" (expected 1-3)',
                CSSWarning,
                stacklevel=find_stack_level(),
            )

        # TODO: Can we use current color as initial value to comply with CSS standards?
        border_declarations = {
            f"border{side}-color": "black",
            f"border{side}-style": "none",
            f"border{side}-width": "medium",
        }
        for token in tokens:
            if token.lower() in self.BORDER_STYLES:
                border_declarations[f"border{side}-style"] = token
            elif any(ratio in token.lower() for ratio in self.BORDER_WIDTH_RATIOS):
                border_declarations[f"border{side}-width"] = token
            else:
                border_declarations[f"border{side}-color"] = token
            # TODO: Warn user if item entered more than once (e.g. "border: red green")

        # Per CSS, "border" will reset previous "border-*" definitions
        yield from self.atomize(border_declarations.items())

    return expand


class CSSResolver:
    """
    A callable for parsing and resolving CSS to atomic properties.
    """

    UNIT_RATIOS = {
        "pt": ("pt", 1),
        "em": ("em", 1),
        "rem": ("pt", 12),
        "ex": ("em", 0.5),
        # 'ch':
        "px": ("pt", 0.75),
        "pc": ("pt", 12),
        "in": ("pt", 72),
        "cm": ("in", 1 / 2.54),
        "mm": ("in", 1 / 25.4),
        "q": ("mm", 0.25),
        "!!default": ("em", 0),
    }

    FONT_SIZE_RATIOS = UNIT_RATIOS.copy()
    FONT_SIZE_RATIOS.update(
        {
            "%": ("em", 0.01),
            "xx-small": ("rem", 0.5),
            "x-small": ("rem", 0.625),
            "small": ("rem", 0.8),
            "medium": ("rem", 1),
            "large": ("rem", 1.125),
            "x-large": ("rem", 1.5),
            "xx-large": ("rem", 2),
            "smaller": ("em", 1 / 1.2),
            "larger": ("em", 1.2),
            "!!default": ("em", 1),
        }
    )

    MARGIN_RATIOS = UNIT_RATIOS.copy()
    MARGIN_RATIOS.update({"none": ("pt", 0)})

    BORDER_WIDTH_RATIOS = UNIT_RATIOS.copy()
    BORDER_WIDTH_RATIOS.update(
        {
            "none": ("pt", 0),
            "thick": ("px", 4),
            "medium": ("px", 2),
            "thin": ("px", 1),
            # Default: medium only if solid
        }
    )

    BORDER_STYLES = [
        "none",
        "hidden",
        "dotted",
        "dashed",
        "solid",
        "double",
        "groove",
        "ridge",
        "inset",
        "outset",
        "mediumdashdot",
        "dashdotdot",
        "hair",
        "mediumdashdotdot",
        "dashdot",
        "slantdashdot",
        "mediumdashed",
    ]

    SIDE_SHORTHANDS = {
        1: [0, 0, 0, 0],
        2: [0, 1, 0, 1],
        3: [0, 1, 2, 1],
        4: [0, 1, 2, 3],
    }

    SIDES = ("top", "right", "bottom", "left")

    CSS_EXPANSIONS = {
        **{
            (f"border-{prop}" if prop else "border"): _border_expander(prop)
            for prop in ["", "top", "right", "bottom", "left"]
        },
        **{
            f"border-{prop}": _side_expander(f"border-{{:s}}-{prop}")
            for prop in ["color", "style", "width"]
        },
        "margin": _side_expander("margin-{:s}"),
        "padding": _side_expander("padding-{:s}"),
    }

    def __call__(
        self,
        declarations: str | Iterable[tuple[str, str]],
        inherited: dict[str, str] | None = None,
    ) -> dict[str, str]:
        """
        The given declarations to atomic properties.

        Parameters
        ----------
        declarations_str : str | Iterable[tuple[str, str]]
            A CSS string or set of CSS declaration tuples
            e.g. "font-weight: bold; background: blue" or
            {("font-weight", "bold"), ("background", "blue")}
        inherited : dict, optional
            Atomic properties indicating the inherited style context in which
            declarations_str is to be resolved. ``inherited`` should already
            be resolved, i.e. valid output of this method.

        Returns
        -------
        dict
            Atomic CSS 2.2 properties.

        Examples
        --------
        >>> resolve = CSSResolver()
        >>> inherited = {'font-family': 'serif', 'font-weight': 'bold'}
        >>> out = resolve('''
        ...               border-color: BLUE RED;
        ...               font-size: 1em;
        ...               font-size: 2em;
        ...               font-weight: normal;
        ...               font-weight: inherit;
        ...               ''', inherited)
        >>> sorted(out.items())  # doctest: +NORMALIZE_WHITESPACE
        [('border-bottom-color', 'blue'),
         ('border-left-color', 'red'),
         ('border-right-color', 'red'),
         ('border-top-color', 'blue'),
         ('font-family', 'serif'),
         ('font-size', '24pt'),
         ('font-weight', 'bold')]
        """
        if isinstance(declarations, str):
            declarations = self.parse(declarations)
        props = dict(self.atomize(declarations))
        if inherited is None:
            inherited = {}

        props = self._update_initial(props, inherited)
        props = self._update_font_size(props, inherited)
        return self._update_other_units(props)

    def _update_initial(
        self,
        props: dict[str, str],
        inherited: dict[str, str],
    ) -> dict[str, str]:
        # 1. resolve inherited, initial
        for prop, val in inherited.items():
            if prop not in props:
                props[prop] = val

        new_props = props.copy()
        for prop, val in props.items():
            if val == "inherit":
                val = inherited.get(prop, "initial")

            if val in ("initial", None):
                # we do not define a complete initial stylesheet
                del new_props[prop]
            else:
                new_props[prop] = val
        return new_props

    def _update_font_size(
        self,
        props: dict[str, str],
        inherited: dict[str, str],
    ) -> dict[str, str]:
        # 2. resolve relative font size
        if props.get("font-size"):
            props["font-size"] = self.size_to_pt(
                props["font-size"],
                self._get_font_size(inherited),
                conversions=self.FONT_SIZE_RATIOS,
            )
        return props

    def _get_font_size(self, props: dict[str, str]) -> float | None:
        if props.get("font-size"):
            font_size_string = props["font-size"]
            return self._get_float_font_size_from_pt(font_size_string)
        return None

    def _get_float_font_size_from_pt(self, font_size_string: str) -> float:
        assert font_size_string.endswith("pt")
        return float(font_size_string.rstrip("pt"))

    def _update_other_units(self, props: dict[str, str]) -> dict[str, str]:
        font_size = self._get_font_size(props)
        # 3. TODO: resolve other font-relative units
        for side in self.SIDES:
            prop = f"border-{side}-width"
            if prop in props:
                props[prop] = self.size_to_pt(
                    props[prop],
                    em_pt=font_size,
                    conversions=self.BORDER_WIDTH_RATIOS,
                )

            for prop in [f"margin-{side}", f"padding-{side}"]:
                if prop in props:
                    # TODO: support %
                    props[prop] = self.size_to_pt(
                        props[prop],
                        em_pt=font_size,
                        conversions=self.MARGIN_RATIOS,
                    )
        return props

    def size_to_pt(self, in_val, em_pt=None, conversions=UNIT_RATIOS) -> str:
        def _error():
            warnings.warn(
                f"Unhandled size: {repr(in_val)}",
                CSSWarning,
                stacklevel=find_stack_level(),
            )
            return self.size_to_pt("1!!default", conversions=conversions)

        match = re.match(r"^(\S*?)([a-zA-Z%!].*)", in_val)
        if match is None:
            return _error()

        val, unit = match.groups()
        if val == "":
            # hack for 'large' etc.
            val = 1
        else:
            try:
                val = float(val)
            except ValueError:
                return _error()

        while unit != "pt":
            if unit == "em":
                if em_pt is None:
                    unit = "rem"
                else:
                    val *= em_pt
                    unit = "pt"
                continue

            try:
                unit, mul = conversions[unit]
            except KeyError:
                return _error()
            val *= mul

        val = round(val, 5)
        if int(val) == val:
            size_fmt = f"{int(val):d}pt"
        else:
            size_fmt = f"{val:f}pt"
        return size_fmt

    def atomize(self, declarations: Iterable) -> Generator[tuple[str, str], None, None]:
        for prop, value in declarations:
            prop = prop.lower()
            value = value.lower()
            if prop in self.CSS_EXPANSIONS:
                expand = self.CSS_EXPANSIONS[prop]
                yield from expand(self, prop, value)
            else:
                yield prop, value

    def parse(self, declarations_str: str) -> Iterator[tuple[str, str]]:
        """
        Generates (prop, value) pairs from declarations.

        In a future version may generate parsed tokens from tinycss/tinycss2

        Parameters
        ----------
        declarations_str : str
        """
        for decl in declarations_str.split(";"):
            if not decl.strip():
                continue
            prop, sep, val = decl.partition(":")
            prop = prop.strip().lower()
            # TODO: don't lowercase case sensitive parts of values (strings)
            val = val.strip().lower()
            if sep:
                yield prop, val
            else:
                warnings.warn(
                    f"Ill-formatted attribute: expected a colon in {repr(decl)}",
                    CSSWarning,
                    stacklevel=find_stack_level(),
                )
```
