## Supplementary software v0.2.1 for "Virtual control arms for paediatric myopia trials: external validation of axial-elongation models": csvs.py

```
"""
Module for formatting output data into CSV files.
"""

from __future__ import annotations

from collections.abc import (
    Hashable,
    Iterable,
    Iterator,
    Sequence,
)
import csv as csvlib
import os
from typing import (
    TYPE_CHECKING,
    Any,
    cast,
)

import numpy as np

from pandas._libs import writers as libwriters
from pandas._typing import SequenceNotStr
from pandas.util._decorators import cache_readonly

from pandas.core.dtypes.generic import (
    ABCDatetimeIndex,
    ABCIndex,
    ABCMultiIndex,
    ABCPeriodIndex,
)
from pandas.core.dtypes.missing import notna

from pandas.core.indexes.api import Index

from pandas.io.common import get_handle

if TYPE_CHECKING:
    from pandas._typing import (
        CompressionOptions,
        FilePath,
        FloatFormatType,
        IndexLabel,
        StorageOptions,
        WriteBuffer,
        npt,
    )

    from pandas.io.formats.format import DataFrameFormatter


_DEFAULT_CHUNKSIZE_CELLS = 100_000


class CSVFormatter:
    cols: npt.NDArray[np.object_]

    def __init__(
        self,
        formatter: DataFrameFormatter,
        path_or_buf: FilePath | WriteBuffer[str] | WriteBuffer[bytes] = "",
        sep: str = ",",
        cols: Sequence[Hashable] | None = None,
        index_label: IndexLabel | None = None,
        mode: str = "w",
        encoding: str | None = None,
        errors: str = "strict",
        compression: CompressionOptions = "infer",
        quoting: int | None = None,
        lineterminator: str | None = "\n",
        chunksize: int | None = None,
        quotechar: str | None = '"',
        date_format: str | None = None,
        doublequote: bool = True,
        escapechar: str | None = None,
        storage_options: StorageOptions | None = None,
    ) -> None:
        self.fmt = formatter

        self.obj = self.fmt.frame

        self.filepath_or_buffer = path_or_buf
        self.encoding = encoding
        self.compression: CompressionOptions = compression
        self.mode = mode
        self.storage_options = storage_options

        self.sep = sep
        self.index_label = self._initialize_index_label(index_label)
        self.errors = errors
        self.quoting = quoting or csvlib.QUOTE_MINIMAL
        self.quotechar = self._initialize_quotechar(quotechar)
        self.doublequote = doublequote
        self.escapechar = escapechar
        self.lineterminator = lineterminator or os.linesep
        self.date_format = date_format
        self.cols = self._initialize_columns(cols)
        self.chunksize = self._initialize_chunksize(chunksize)

    @property
    def na_rep(self) -> str:
        return self.fmt.na_rep

    @property
    def float_format(self) -> FloatFormatType | None:
        return self.fmt.float_format

    @property
    def decimal(self) -> str:
        return self.fmt.decimal

    @property
    def header(self) -> bool | SequenceNotStr[str]:
        return self.fmt.header

    @property
    def index(self) -> bool:
        return self.fmt.index

    def _initialize_index_label(self, index_label: IndexLabel | None) -> IndexLabel:
        if index_label is not False:
            if index_label is None:
                return self._get_index_label_from_obj()
            elif not isinstance(index_label, (list, tuple, np.ndarray, ABCIndex)):
                # given a string for a DF with Index
                return [index_label]
        return index_label

    def _get_index_label_from_obj(self) -> Sequence[Hashable]:
        if isinstance(self.obj.index, ABCMultiIndex):
            return self._get_index_label_multiindex()
        else:
            return self._get_index_label_flat()

    def _get_index_label_multiindex(self) -> Sequence[Hashable]:
        return [name or "" for name in self.obj.index.names]

    def _get_index_label_flat(self) -> Sequence[Hashable]:
        index_label = self.obj.index.name
        return [""] if index_label is None else [index_label]

    def _initialize_quotechar(self, quotechar: str | None) -> str | None:
        if self.quoting != csvlib.QUOTE_NONE:
            # prevents crash in _csv
            return quotechar
        return None

    @property
    def has_mi_columns(self) -> bool:
        return bool(isinstance(self.obj.columns, ABCMultiIndex))

    def _initialize_columns(
        self, cols: Iterable[Hashable] | None
    ) -> npt.NDArray[np.object_]:
        # validate mi options
        if self.has_mi_columns:
            if cols is not None:
                msg = "cannot specify cols with a MultiIndex on the columns"
                raise TypeError(msg)

        if cols is not None:
            if isinstance(cols, ABCIndex):
                cols = cols._get_values_for_csv(**self._number_format)
            else:
                cols = list(cols)
            self.obj = self.obj.loc[:, cols]

        # update columns to include possible multiplicity of dupes
        # and make sure cols is just a list of labels
        new_cols = self.obj.columns
        return new_cols._get_values_for_csv(**self._number_format)

    def _initialize_chunksize(self, chunksize: int | None) -> int:
        if chunksize is None:
            return (_DEFAULT_CHUNKSIZE_CELLS // (len(self.cols) or 1)) or 1
        return int(chunksize)

    @property
    def _number_format(self) -> dict[str, Any]:
        """Dictionary used for storing number formatting settings."""
        return {
            "na_rep": self.na_rep,
            "float_format": self.float_format,
            "date_format": self.date_format,
            "quoting": self.quoting,
            "decimal": self.decimal,
        }

    @cache_readonly
    def data_index(self) -> Index:
        data_index = self.obj.index
        if (
            isinstance(data_index, (ABCDatetimeIndex, ABCPeriodIndex))
            and self.date_format is not None
        ):
            data_index = Index(
                [x.strftime(self.date_format) if notna(x) else "" for x in data_index]
            )
        elif isinstance(data_index, ABCMultiIndex):
            data_index = data_index.remove_unused_levels()
        return data_index

    @property
    def nlevels(self) -> int:
        if self.index:
            return getattr(self.data_index, "nlevels", 1)
        else:
            return 0

    @property
    def _has_aliases(self) -> bool:
        return isinstance(self.header, (tuple, list, np.ndarray, ABCIndex))

    @property
    def _need_to_save_header(self) -> bool:
        return bool(self._has_aliases or self.header)

    @property
    def write_cols(self) -> SequenceNotStr[Hashable]:
        if self._has_aliases:
            assert not isinstance(self.header, bool)
            if len(self.header) != len(self.cols):
                raise ValueError(
                    f"Writing {len(self.cols)} cols but got {len(self.header)} aliases"
                )
            return self.header
        else:
            # self.cols is an ndarray derived from Index._get_values_for_csv,
            #  so its entries are strings, i.e. hashable
            return cast(SequenceNotStr[Hashable], self.cols)

    @property
    def encoded_labels(self) -> list[Hashable]:
        encoded_labels: list[Hashable] = []

        if self.index and self.index_label:
            assert isinstance(self.index_label, Sequence)
            encoded_labels = list(self.index_label)

        if not self.has_mi_columns or self._has_aliases:
            encoded_labels += list(self.write_cols)

        return encoded_labels

    def save(self) -> None:
        """
        Create the writer & save.
        """
        # apply compression and byte/text conversion
        with get_handle(
            self.filepath_or_buffer,
            self.mode,
            encoding=self.encoding,
            errors=self.errors,
            compression=self.compression,
            storage_options=self.storage_options,
        ) as handles:
            # Note: self.encoding is irrelevant here
            self.writer = csvlib.writer(
                handles.handle,
                lineterminator=self.lineterminator,
                delimiter=self.sep,
                quoting=self.quoting,
                doublequote=self.doublequote,
                escapechar=self.escapechar,
                quotechar=self.quotechar,
            )

            self._save()

    def _save(self) -> None:
        if self._need_to_save_header:
            self._save_header()
        self._save_body()

    def _save_header(self) -> None:
        if not self.has_mi_columns or self._has_aliases:
            self.writer.writerow(self.encoded_labels)
        else:
            for row in self._generate_multiindex_header_rows():
                self.writer.writerow(row)

    def _generate_multiindex_header_rows(self) -> Iterator[list[Hashable]]:
        columns = self.obj.columns
        for i in range(columns.nlevels):
            # we need at least 1 index column to write our col names
            col_line = []
            if self.index:
                # name is the first column
                col_line.append(columns.names[i])

                if isinstance(self.index_label, list) and len(self.index_label) > 1:
                    col_line.extend([""] * (len(self.index_label) - 1))

            col_line.extend(columns._get_level_values(i))
            yield col_line

        # Write out the index line if it's not empty.
        # Otherwise, we will print out an extraneous
        # blank line between the mi and the data rows.
        if self.encoded_labels and set(self.encoded_labels) != {""}:
            yield self.encoded_labels + [""] * len(columns)

    def _save_body(self) -> None:
        nrows = len(self.data_index)
        chunks = (nrows // self.chunksize) + 1
        for i in range(chunks):
            start_i = i * self.chunksize
            end_i = min(start_i + self.chunksize, nrows)
            if start_i >= end_i:
                break
            self._save_chunk(start_i, end_i)

    def _save_chunk(self, start_i: int, end_i: int) -> None:
        # create the data for a chunk
        slicer = slice(start_i, end_i)
        df = self.obj.iloc[slicer]

        res = df._get_values_for_csv(**self._number_format)
        data = list(res._iter_column_arrays())

        ix = self.data_index[slicer]._get_values_for_csv(**self._number_format)
        libwriters.write_csv_rows(
            data,
            ix,
            self.nlevels,
            self.cols,
            self.writer,
        )
```
