## Supplementary software v0.2.1 for "Virtual control arms for paediatric myopia trials: external validation of axial-elongation models": excel.py

```
"""
Utilities for conversion to writer-agnostic Excel representation.
"""
from __future__ import annotations

from collections.abc import (
    Hashable,
    Iterable,
    Mapping,
    Sequence,
)
import functools
import itertools
import re
from typing import (
    TYPE_CHECKING,
    Any,
    Callable,
    cast,
)
import warnings

import numpy as np

from pandas._libs.lib import is_list_like
from pandas.util._decorators import doc
from pandas.util._exceptions import find_stack_level

from pandas.core.dtypes import missing
from pandas.core.dtypes.common import (
    is_float,
    is_scalar,
)

from pandas import (
    DataFrame,
    Index,
    MultiIndex,
    PeriodIndex,
)
import pandas.core.common as com
from pandas.core.shared_docs import _shared_docs

from pandas.io.formats._color_data import CSS4_COLORS
from pandas.io.formats.css import (
    CSSResolver,
    CSSWarning,
)
from pandas.io.formats.format import get_level_lengths
from pandas.io.formats.printing import pprint_thing

if TYPE_CHECKING:
    from pandas._typing import (
        FilePath,
        IndexLabel,
        StorageOptions,
        WriteExcelBuffer,
    )

    from pandas import ExcelWriter


class ExcelCell:
    __fields__ = ("row", "col", "val", "style", "mergestart", "mergeend")
    __slots__ = __fields__

    def __init__(
        self,
        row: int,
        col: int,
        val,
        style=None,
        mergestart: int | None = None,
        mergeend: int | None = None,
    ) -> None:
        self.row = row
        self.col = col
        self.val = val
        self.style = style
        self.mergestart = mergestart
        self.mergeend = mergeend


class CssExcelCell(ExcelCell):
    def __init__(
        self,
        row: int,
        col: int,
        val,
        style: dict | None,
        css_styles: dict[tuple[int, int], list[tuple[str, Any]]] | None,
        css_row: int,
        css_col: int,
        css_converter: Callable | None,
        **kwargs,
    ) -> None:
        if css_styles and css_converter:
            # Use dict to get only one (case-insensitive) declaration per property
            declaration_dict = {
                prop.lower(): val for prop, val in css_styles[css_row, css_col]
            }
            # Convert to frozenset for order-invariant caching
            unique_declarations = frozenset(declaration_dict.items())
            style = css_converter(unique_declarations)

        super().__init__(row=row, col=col, val=val, style=style, **kwargs)


class CSSToExcelConverter:
    """
    A callable for converting CSS declarations to ExcelWriter styles

    Supports parts of CSS 2.2, with minimal CSS 3.0 support (e.g. text-shadow),
    focusing on font styling, backgrounds, borders and alignment.

    Operates by first computing CSS styles in a fairly generic
    way (see :meth:`compute_css`) then determining Excel style
    properties from CSS properties (see :meth:`build_xlstyle`).

    Parameters
    ----------
    inherited : str, optional
        CSS declarations understood to be the containing scope for the
        CSS processed by :meth:`__call__`.
    """

    NAMED_COLORS = CSS4_COLORS

    VERTICAL_MAP = {
        "top": "top",
        "text-top": "top",
        "middle": "center",
        "baseline": "bottom",
        "bottom": "bottom",
        "text-bottom": "bottom",
        # OpenXML also has 'justify', 'distributed'
    }

    BOLD_MAP = {
        "bold": True,
        "bolder": True,
        "600": True,
        "700": True,
        "800": True,
        "900": True,
        "normal": False,
        "lighter": False,
        "100": False,
        "200": False,
        "300": False,
        "400": False,
        "500": False,
    }

    ITALIC_MAP = {
        "normal": False,
        "italic": True,
        "oblique": True,
    }

    FAMILY_MAP = {
        "serif": 1,  # roman
        "sans-serif": 2,  # swiss
        "cursive": 4,  # script
        "fantasy": 5,  # decorative
    }

    BORDER_STYLE_MAP = {
        style.lower(): style
        for style in [
            "dashed",
            "mediumDashDot",
            "dashDotDot",
            "hair",
            "dotted",
            "mediumDashDotDot",
            "double",
            "dashDot",
            "slantDashDot",
            "mediumDashed",
        ]
    }

    # NB: Most of the methods here could be classmethods, as only __init__
    #     and __call__ make use of instance attributes.  We leave them as
    #     instancemethods so that users can easily experiment with extensions
    #     without monkey-patching.
    inherited: dict[str, str] | None

    def __init__(self, inherited: str | None = None) -> None:
        if inherited is not None:
            self.inherited = self.compute_css(inherited)
        else:
            self.inherited = None
        # We should avoid cache on the __call__ method.
        # Otherwise once the method __call__ has been called
        # garbage collection no longer deletes the instance.
        self._call_cached = functools.cache(self._call_uncached)

    compute_css = CSSResolver()

    def __call__(
        self, declarations: str | frozenset[tuple[str, str]]
    ) -> dict[str, dict[str, str]]:
        """
        Convert CSS declarations to ExcelWriter style.

        Parameters
        ----------
        declarations : str | frozenset[tuple[str, str]]
            CSS string or set of CSS declaration tuples.
            e.g. "font-weight: bold; background: blue" or
            {("font-weight", "bold"), ("background", "blue")}

        Returns
        -------
        xlstyle : dict
            A style as interpreted by ExcelWriter when found in
            ExcelCell.style.
        """
        return self._call_cached(declarations)

    def _call_uncached(
        self, declarations: str | frozenset[tuple[str, str]]
    ) -> dict[str, dict[str, str]]:
        properties = self.compute_css(declarations, self.inherited)
        return self.build_xlstyle(properties)

    def build_xlstyle(self, props: Mapping[str, str]) -> dict[str, dict[str, str]]:
        out = {
            "alignment": self.build_alignment(props),
            "border": self.build_border(props),
            "fill": self.build_fill(props),
            "font": self.build_font(props),
            "number_format": self.build_number_format(props),
        }

        # TODO: handle cell width and height: needs support in pandas.io.excel

        def remove_none(d: dict[str, str | None]) -> None:
            """Remove key where value is None, through nested dicts"""
            for k, v in list(d.items()):
                if v is None:
                    del d[k]
                elif isinstance(v, dict):
                    remove_none(v)
                    if not v:
                        del d[k]

        remove_none(out)
        return out

    def build_alignment(self, props: Mapping[str, str]) -> dict[str, bool | str | None]:
        # TODO: text-indent, padding-left -> alignment.indent
        return {
            "horizontal": props.get("text-align"),
            "vertical": self._get_vertical_alignment(props),
            "wrap_text": self._get_is_wrap_text(props),
        }

    def _get_vertical_alignment(self, props: Mapping[str, str]) -> str | None:
        vertical_align = props.get("vertical-align")
        if vertical_align:
            return self.VERTICAL_MAP.get(vertical_align)
        return None

    def _get_is_wrap_text(self, props: Mapping[str, str]) -> bool | None:
        if props.get("white-space") is None:
            return None
        return bool(props["white-space"] not in ("nowrap", "pre", "pre-line"))

    def build_border(
        self, props: Mapping[str, str]
    ) -> dict[str, dict[str, str | None]]:
        return {
            side: {
                "style": self._border_style(
                    props.get(f"border-{side}-style"),
                    props.get(f"border-{side}-width"),
                    self.color_to_excel(props.get(f"border-{side}-color")),
                ),
                "color": self.color_to_excel(props.get(f"border-{side}-color")),
            }
            for side in ["top", "right", "bottom", "left"]
        }

    def _border_style(self, style: str | None, width: str | None, color: str | None):
        # convert styles and widths to openxml, one of:
        #       'dashDot'
        #       'dashDotDot'
        #       'dashed'
        #       'dotted'
        #       'double'
        #       'hair'
        #       'medium'
        #       'mediumDashDot'
        #       'mediumDashDotDot'
        #       'mediumDashed'
        #       'slantDashDot'
        #       'thick'
        #       'thin'
        if width is None and style is None and color is None:
            # Return None will remove "border" from style dictionary
            return None

        if width is None and style is None:
            # Return "none" will keep "border" in style dictionary
            return "none"

        if style in ("none", "hidden"):
            return "none"

        width_name = self._get_width_name(width)
        if width_name is None:
            return "none"

        if style in (None, "groove", "ridge", "inset", "outset", "solid"):
            # not handled
            return width_name

        if style == "double":
            return "double"
        if style == "dotted":
            if width_name in ("hair", "thin"):
                return "dotted"
            return "mediumDashDotDot"
        if style == "dashed":
            if width_name in ("hair", "thin"):
                return "dashed"
            return "mediumDashed"
        elif style in self.BORDER_STYLE_MAP:
            # Excel-specific styles
            return self.BORDER_STYLE_MAP[style]
        else:
            warnings.warn(
                f"Unhandled border style format: {repr(style)}",
                CSSWarning,
                stacklevel=find_stack_level(),
            )
            return "none"

    def _get_width_name(self, width_input: str | None) -> str | None:
        width = self._width_to_float(width_input)
        if width < 1e-5:
            return None
        elif width < 1.3:
            return "thin"
        elif width < 2.8:
            return "medium"
        return "thick"

    def _width_to_float(self, width: str | None) -> float:
        if width is None:
            width = "2pt"
        return self._pt_to_float(width)

    def _pt_to_float(self, pt_string: str) -> float:
        assert pt_string.endswith("pt")
        return float(pt_string.rstrip("pt"))

    def build_fill(self, props: Mapping[str, str]):
        # TODO: perhaps allow for special properties
        #       -excel-pattern-bgcolor and -excel-pattern-type
        fill_color = props.get("background-color")
        if fill_color not in (None, "transparent", "none"):
            return {"fgColor": self.color_to_excel(fill_color), "patternType": "solid"}

    def build_number_format(self, props: Mapping[str, str]) -> dict[str, str | None]:
        fc = props.get("number-format")
        fc = fc.replace("§", ";") if isinstance(fc, str) else fc
        return {"format_code": fc}

    def build_font(
        self, props: Mapping[str, str]
    ) -> dict[str, bool | float | str | None]:
        font_names = self._get_font_names(props)
        decoration = self._get_decoration(props)
        return {
            "name": font_names[0] if font_names else None,
            "family": self._select_font_family(font_names),
            "size": self._get_font_size(props),
            "bold": self._get_is_bold(props),
            "italic": self._get_is_italic(props),
            "underline": ("single" if "underline" in decoration else None),
            "strike": ("line-through" in decoration) or None,
            "color": self.color_to_excel(props.get("color")),
            # shadow if nonzero digit before shadow color
            "shadow": self._get_shadow(props),
        }

    def _get_is_bold(self, props: Mapping[str, str]) -> bool | None:
        weight = props.get("font-weight")
        if weight:
            return self.BOLD_MAP.get(weight)
        return None

    def _get_is_italic(self, props: Mapping[str, str]) -> bool | None:
        font_style = props.get("font-style")
        if font_style:
            return self.ITALIC_MAP.get(font_style)
        return None

    def _get_decoration(self, props: Mapping[str, str]) -> Sequence[str]:
        decoration = props.get("text-decoration")
        if decoration is not None:
            return decoration.split()
        else:
            return ()

    def _get_underline(self, decoration: Sequence[str]) -> str | None:
        if "underline" in decoration:
            return "single"
        return None

    def _get_shadow(self, props: Mapping[str, str]) -> bool | None:
        if "text-shadow" in props:
            return bool(re.search("^[^#(]*[1-9]", props["text-shadow"]))
        return None

    def _get_font_names(self, props: Mapping[str, str]) -> Sequence[str]:
        font_names_tmp = re.findall(
            r"""(?x)
            (
            "(?:[^"]|\\")+"
            |
            '(?:[^']|\\')+'
            |
            [^'",]+
            )(?=,|\s*$)
        """,
            props.get("font-family", ""),
        )

        font_names = []
        for name in font_names_tmp:
            if name[:1] == '"':
                name = name[1:-1].replace('\\"', '"')
            elif name[:1] == "'":
                name = name[1:-1].replace("\\'", "'")
            else:
                name = name.strip()
            if name:
                font_names.append(name)
        return font_names

    def _get_font_size(self, props: Mapping[str, str]) -> float | None:
        size = props.get("font-size")
        if size is None:
            return size
        return self._pt_to_float(size)

    def _select_font_family(self, font_names: Sequence[str]) -> int | None:
        family = None
        for name in font_names:
            family = self.FAMILY_MAP.get(name)
            if family:
                break

        return family

    def color_to_excel(self, val: str | None) -> str | None:
        if val is None:
            return None

        if self._is_hex_color(val):
            return self._convert_hex_to_excel(val)

        try:
            return self.NAMED_COLORS[val]
        except KeyError:
            warnings.warn(
                f"Unhandled color format: {repr(val)}",
                CSSWarning,
                stacklevel=find_stack_level(),
            )
        return None

    def _is_hex_color(self, color_string: str) -> bool:
        return bool(color_string.startswith("#"))

    def _convert_hex_to_excel(self, color_string: str) -> str:
        code = color_string.lstrip("#")
        if self._is_shorthand_color(color_string):
            return (code[0] * 2 + code[1] * 2 + code[2] * 2).upper()
        else:
            return code.upper()

    def _is_shorthand_color(self, color_string: str) -> bool:
        """Check if color code is shorthand.

        #FFF is a shorthand as opposed to full #FFFFFF.
        """
        code = color_string.lstrip("#")
        if len(code) == 3:
            return True
        elif len(code) == 6:
            return False
        else:
            raise ValueError(f"Unexpected color {color_string}")


class ExcelFormatter:
    """
    Class for formatting a DataFrame to a list of ExcelCells,

    Parameters
    ----------
    df : DataFrame or Styler
    na_rep: na representation
    float_format : str, default None
        Format string for floating point numbers
    cols : sequence, optional
        Columns to write
    header : bool or sequence of str, default True
        Write out column names. If a list of string is given it is
        assumed to be aliases for the column names
    index : bool, default True
        output row names (index)
    index_label : str or sequence, default None
        Column label for index column(s) if desired. If None is given, and
        `header` and `index` are True, then the index names are used. A
        sequence should be given if the DataFrame uses MultiIndex.
    merge_cells : bool, default False
        Format MultiIndex and Hierarchical Rows as merged cells.
    inf_rep : str, default `'inf'`
        representation for np.inf values (which aren't representable in Excel)
        A `'-'` sign will be added in front of -inf.
    style_converter : callable, optional
        This translates Styler styles (CSS) into ExcelWriter styles.
        Defaults to ``CSSToExcelConverter()``.
        It should have signature css_declarations string -> excel style.
        This is only called for body cells.
    """

    max_rows = 2**20
    max_cols = 2**14

    def __init__(
        self,
        df,
        na_rep: str = "",
        float_format: str | None = None,
        cols: Sequence[Hashable] | None = None,
        header: Sequence[Hashable] | bool = True,
        index: bool = True,
        index_label: IndexLabel | None = None,
        merge_cells: bool = False,
        inf_rep: str = "inf",
        style_converter: Callable | None = None,
    ) -> None:
        self.rowcounter = 0
        self.na_rep = na_rep
        if not isinstance(df, DataFrame):
            self.styler = df
            self.styler._compute()  # calculate applied styles
            df = df.data
            if style_converter is None:
                style_converter = CSSToExcelConverter()
            self.style_converter: Callable | None = style_converter
        else:
            self.styler = None
            self.style_converter = None
        self.df = df
        if cols is not None:
            # all missing, raise
            if not len(Index(cols).intersection(df.columns)):
                raise KeyError("passes columns are not ALL present dataframe")

            if len(Index(cols).intersection(df.columns)) != len(set(cols)):
                # Deprecated in GH#17295, enforced in 1.0.0
                raise KeyError("Not all names specified in 'columns' are found")

            self.df = df.reindex(columns=cols)

        self.columns = self.df.columns
        self.float_format = float_format
        self.index = index
        self.index_label = index_label
        self.header = header
        self.merge_cells = merge_cells
        self.inf_rep = inf_rep

    @property
    def header_style(self) -> dict[str, dict[str, str | bool]]:
        return {
            "font": {"bold": True},
            "borders": {
                "top": "thin",
                "right": "thin",
                "bottom": "thin",
                "left": "thin",
            },
            "alignment": {"horizontal": "center", "vertical": "top"},
        }

    def _format_value(self, val):
        if is_scalar(val) and missing.isna(val):
            val = self.na_rep
        elif is_float(val):
            if missing.isposinf_scalar(val):
                val = self.inf_rep
            elif missing.isneginf_scalar(val):
                val = f"-{self.inf_rep}"
            elif self.float_format is not None:
                val = float(self.float_format % val)
        if getattr(val, "tzinfo", None) is not None:
            raise ValueError(
                "Excel does not support datetimes with "
                "timezones. Please ensure that datetimes "
                "are timezone unaware before writing to Excel."
            )
        return val

    def _format_header_mi(self) -> Iterable[ExcelCell]:
        if self.columns.nlevels > 1:
            if not self.index:
                raise NotImplementedError(
                    "Writing to Excel with MultiIndex columns and no "
                    "index ('index'=False) is not yet implemented."
                )

        if not (self._has_aliases or self.header):
            return

        columns = self.columns
        level_strs = columns._format_multi(
            sparsify=self.merge_cells, include_names=False
        )
        level_lengths = get_level_lengths(level_strs)
        coloffset = 0
        lnum = 0

        if self.index and isinstance(self.df.index, MultiIndex):
            coloffset = len(self.df.index[0]) - 1

        if self.merge_cells:
            # Format multi-index as a merged cells.
            for lnum, name in enumerate(columns.names):
                yield ExcelCell(
                    row=lnum,
                    col=coloffset,
                    val=name,
                    style=self.header_style,
                )

            for lnum, (spans, levels, level_codes) in enumerate(
                zip(level_lengths, columns.levels, columns.codes)
            ):
                values = levels.take(level_codes)
                for i, span_val in spans.items():
                    mergestart, mergeend = None, None
                    if span_val > 1:
                        mergestart, mergeend = lnum, coloffset + i + span_val
                    yield CssExcelCell(
                        row=lnum,
                        col=coloffset + i + 1,
                        val=values[i],
                        style=self.header_style,
                        css_styles=getattr(self.styler, "ctx_columns", None),
                        css_row=lnum,
                        css_col=i,
                        css_converter=self.style_converter,
                        mergestart=mergestart,
                        mergeend=mergeend,
                    )
        else:
            # Format in legacy format with dots to indicate levels.
            for i, values in enumerate(zip(*level_strs)):
                v = ".".join(map(pprint_thing, values))
                yield CssExcelCell(
                    row=lnum,
                    col=coloffset + i + 1,
                    val=v,
                    style=self.header_style,
                    css_styles=getattr(self.styler, "ctx_columns", None),
                    css_row=lnum,
                    css_col=i,
                    css_converter=self.style_converter,
                )

        self.rowcounter = lnum

    def _format_header_regular(self) -> Iterable[ExcelCell]:
        if self._has_aliases or self.header:
            coloffset = 0

            if self.index:
                coloffset = 1
                if isinstance(self.df.index, MultiIndex):
                    coloffset = len(self.df.index.names)

            colnames = self.columns
            if self._has_aliases:
                self.header = cast(Sequence, self.header)
                if len(self.header) != len(self.columns):
                    raise ValueError(
                        f"Writing {len(self.columns)} cols "
                        f"but got {len(self.header)} aliases"
                    )
                colnames = self.header

            for colindex, colname in enumerate(colnames):
                yield CssExcelCell(
                    row=self.rowcounter,
                    col=colindex + coloffset,
                    val=colname,
                    style=self.header_style,
                    css_styles=getattr(self.styler, "ctx_columns", None),
                    css_row=0,
                    css_col=colindex,
                    css_converter=self.style_converter,
                )

    def _format_header(self) -> Iterable[ExcelCell]:
        gen: Iterable[ExcelCell]

        if isinstance(self.columns, MultiIndex):
            gen = self._format_header_mi()
        else:
            gen = self._format_header_regular()

        gen2: Iterable[ExcelCell] = ()

        if self.df.index.names:
            row = [x if x is not None else "" for x in self.df.index.names] + [
                ""
            ] * len(self.columns)
            if functools.reduce(lambda x, y: x and y, (x != "" for x in row)):
                gen2 = (
                    ExcelCell(self.rowcounter, colindex, val, self.header_style)
                    for colindex, val in enumerate(row)
                )
                self.rowcounter += 1
        return itertools.chain(gen, gen2)

    def _format_body(self) -> Iterable[ExcelCell]:
        if isinstance(self.df.index, MultiIndex):
            return self._format_hierarchical_rows()
        else:
            return self._format_regular_rows()

    def _format_regular_rows(self) -> Iterable[ExcelCell]:
        if self._has_aliases or self.header:
            self.rowcounter += 1

        # output index and index_label?
        if self.index:
            # check aliases
            # if list only take first as this is not a MultiIndex
            if self.index_label and isinstance(
                self.index_label, (list, tuple, np.ndarray, Index)
            ):
                index_label = self.index_label[0]
            # if string good to go
            elif self.index_label and isinstance(self.index_label, str):
                index_label = self.index_label
            else:
                index_label = self.df.index.names[0]

            if isinstance(self.columns, MultiIndex):
                self.rowcounter += 1

            if index_label and self.header is not False:
                yield ExcelCell(self.rowcounter - 1, 0, index_label, self.header_style)

            # write index_values
            index_values = self.df.index
            if isinstance(self.df.index, PeriodIndex):
                index_values = self.df.index.to_timestamp()

            for idx, idxval in enumerate(index_values):
                yield CssExcelCell(
                    row=self.rowcounter + idx,
                    col=0,
                    val=idxval,
                    style=self.header_style,
                    css_styles=getattr(self.styler, "ctx_index", None),
                    css_row=idx,
                    css_col=0,
                    css_converter=self.style_converter,
                )
            coloffset = 1
        else:
            coloffset = 0

        yield from self._generate_body(coloffset)

    def _format_hierarchical_rows(self) -> Iterable[ExcelCell]:
        if self._has_aliases or self.header:
            self.rowcounter += 1

        gcolidx = 0

        if self.index:
            index_labels = self.df.index.names
            # check for aliases
            if self.index_label and isinstance(
                self.index_label, (list, tuple, np.ndarray, Index)
            ):
                index_labels = self.index_label

            # MultiIndex columns require an extra row
            # with index names (blank if None) for
            # unambiguous round-trip, unless not merging,
            # in which case the names all go on one row Issue #11328
            if isinstance(self.columns, MultiIndex) and self.merge_cells:
                self.rowcounter += 1

            # if index labels are not empty go ahead and dump
            if com.any_not_none(*index_labels) and self.header is not False:
                for cidx, name in enumerate(index_labels):
                    yield ExcelCell(self.rowcounter - 1, cidx, name, self.header_style)

            if self.merge_cells:
                # Format hierarchical rows as merged cells.
                level_strs = self.df.index._format_multi(
                    sparsify=True, include_names=False
                )
                level_lengths = get_level_lengths(level_strs)

                for spans, levels, level_codes in zip(
                    level_lengths, self.df.index.levels, self.df.index.codes
                ):
                    values = levels.take(
                        level_codes,
                        allow_fill=levels._can_hold_na,
                        fill_value=levels._na_value,
                    )

                    for i, span_val in spans.items():
                        mergestart, mergeend = None, None
                        if span_val > 1:
                            mergestart = self.rowcounter + i + span_val - 1
                            mergeend = gcolidx
                        yield CssExcelCell(
                            row=self.rowcounter + i,
                            col=gcolidx,
                            val=values[i],
                            style=self.header_style,
                            css_styles=getattr(self.styler, "ctx_index", None),
                            css_row=i,
                            css_col=gcolidx,
                            css_converter=self.style_converter,
                            mergestart=mergestart,
                            mergeend=mergeend,
                        )
                    gcolidx += 1

            else:
                # Format hierarchical rows with non-merged values.
                for indexcolvals in zip(*self.df.index):
                    for idx, indexcolval in enumerate(indexcolvals):
                        yield CssExcelCell(
                            row=self.rowcounter + idx,
                            col=gcolidx,
                            val=indexcolval,
                            style=self.header_style,
                            css_styles=getattr(self.styler, "ctx_index", None),
                            css_row=idx,
                            css_col=gcolidx,
                            css_converter=self.style_converter,
                        )
                    gcolidx += 1

        yield from self._generate_body(gcolidx)

    @property
    def _has_aliases(self) -> bool:
        """Whether the aliases for column names are present."""
        return is_list_like(self.header)

    def _generate_body(self, coloffset: int) -> Iterable[ExcelCell]:
        # Write the body of the frame data series by series.
        for colidx in range(len(self.columns)):
            series = self.df.iloc[:, colidx]
            for i, val in enumerate(series):
                yield CssExcelCell(
                    row=self.rowcounter + i,
                    col=colidx + coloffset,
                    val=val,
                    style=None,
                    css_styles=getattr(self.styler, "ctx", None),
                    css_row=i,
                    css_col=colidx,
                    css_converter=self.style_converter,
                )

    def get_formatted_cells(self) -> Iterable[ExcelCell]:
        for cell in itertools.chain(self._format_header(), self._format_body()):
            cell.val = self._format_value(cell.val)
            yield cell

    @doc(storage_options=_shared_docs["storage_options"])
    def write(
        self,
        writer: FilePath | WriteExcelBuffer | ExcelWriter,
        sheet_name: str = "Sheet1",
        startrow: int = 0,
        startcol: int = 0,
        freeze_panes: tuple[int, int] | None = None,
        engine: str | None = None,
        storage_options: StorageOptions | None = None,
        engine_kwargs: dict | None = None,
    ) -> None:
        """
        writer : path-like, file-like, or ExcelWriter object
            File path or existing ExcelWriter
        sheet_name : str, default 'Sheet1'
            Name of sheet which will contain DataFrame
        startrow :
            upper left cell row to dump data frame
        startcol :
            upper left cell column to dump data frame
        freeze_panes : tuple of integer (length 2), default None
            Specifies the one-based bottommost row and rightmost column that
            is to be frozen
        engine : string, default None
            write engine to use if writer is a path - you can also set this
            via the options ``io.excel.xlsx.writer``,
            or ``io.excel.xlsm.writer``.

        {storage_options}

        engine_kwargs: dict, optional
            Arbitrary keyword arguments passed to excel engine.
        """
        from pandas.io.excel import ExcelWriter

        num_rows, num_cols = self.df.shape
        if num_rows > self.max_rows or num_cols > self.max_cols:
            raise ValueError(
                f"This sheet is too large! Your sheet size is: {num_rows}, {num_cols} "
                f"Max sheet size is: {self.max_rows}, {self.max_cols}"
            )

        if engine_kwargs is None:
            engine_kwargs = {}

        formatted_cells = self.get_formatted_cells()
        if isinstance(writer, ExcelWriter):
            need_save = False
        else:
            writer = ExcelWriter(
                writer,
                engine=engine,
                storage_options=storage_options,
                engine_kwargs=engine_kwargs,
            )
            need_save = True

        try:
            writer._write_cells(
                formatted_cells,
                sheet_name,
                startrow=startrow,
                startcol=startcol,
                freeze_panes=freeze_panes,
            )
        finally:
            # make sure to close opened file handles
            if need_save:
                writer.close()
```
