## Supplementary software v0.2.1 for "Virtual control arms for paediatric myopia trials: external validation of axial-elongation models": format.py

```
"""
Internal module for formatting output data in csv, html, xml,
and latex files. This module also applies to display formatting.
"""
from __future__ import annotations

from collections.abc import (
    Generator,
    Hashable,
    Mapping,
    Sequence,
)
from contextlib import contextmanager
from csv import QUOTE_NONE
from decimal import Decimal
from functools import partial
from io import StringIO
import math
import re
from shutil import get_terminal_size
from typing import (
    TYPE_CHECKING,
    Any,
    Callable,
    Final,
    cast,
)

import numpy as np

from pandas._config.config import (
    get_option,
    set_option,
)

from pandas._libs import lib
from pandas._libs.missing import NA
from pandas._libs.tslibs import (
    NaT,
    Timedelta,
    Timestamp,
)
from pandas._libs.tslibs.nattype import NaTType

from pandas.core.dtypes.common import (
    is_complex_dtype,
    is_float,
    is_integer,
    is_list_like,
    is_numeric_dtype,
    is_scalar,
)
from pandas.core.dtypes.dtypes import (
    CategoricalDtype,
    DatetimeTZDtype,
    ExtensionDtype,
)
from pandas.core.dtypes.missing import (
    isna,
    notna,
)

from pandas.core.arrays import (
    Categorical,
    DatetimeArray,
    ExtensionArray,
    TimedeltaArray,
)
from pandas.core.arrays.string_ import StringDtype
from pandas.core.base import PandasObject
import pandas.core.common as com
from pandas.core.indexes.api import (
    Index,
    MultiIndex,
    PeriodIndex,
    ensure_index,
)
from pandas.core.indexes.datetimes import DatetimeIndex
from pandas.core.indexes.timedeltas import TimedeltaIndex
from pandas.core.reshape.concat import concat

from pandas.io.common import (
    check_parent_directory,
    stringify_path,
)
from pandas.io.formats import printing

if TYPE_CHECKING:
    from pandas._typing import (
        ArrayLike,
        Axes,
        ColspaceArgType,
        ColspaceType,
        CompressionOptions,
        FilePath,
        FloatFormatType,
        FormattersType,
        IndexLabel,
        SequenceNotStr,
        StorageOptions,
        WriteBuffer,
    )

    from pandas import (
        DataFrame,
        Series,
    )


common_docstring: Final = """
        Parameters
        ----------
        buf : str, Path or StringIO-like, optional, default None
            Buffer to write to. If None, the output is returned as a string.
        columns : array-like, optional, default None
            The subset of columns to write. Writes all columns by default.
        col_space : %(col_space_type)s, optional
            %(col_space)s.
        header : %(header_type)s, optional
            %(header)s.
        index : bool, optional, default True
            Whether to print index (row) labels.
        na_rep : str, optional, default 'NaN'
            String representation of ``NaN`` to use.
        formatters : list, tuple or dict of one-param. functions, optional
            Formatter functions to apply to columns' elements by position or
            name.
            The result of each function must be a unicode string.
            List/tuple must be of length equal to the number of columns.
        float_format : one-parameter function, optional, default None
            Formatter function to apply to columns' elements if they are
            floats. This function must return a unicode string and will be
            applied only to the non-``NaN`` elements, with ``NaN`` being
            handled by ``na_rep``.
        sparsify : bool, optional, default True
            Set to False for a DataFrame with a hierarchical index to print
            every multiindex key at each row.
        index_names : bool, optional, default True
            Prints the names of the indexes.
        justify : str, default None
            How to justify the column labels. If None uses the option from
            the print configuration (controlled by set_option), 'right' out
            of the box. Valid values are

            * left
            * right
            * center
            * justify
            * justify-all
            * start
            * end
            * inherit
            * match-parent
            * initial
            * unset.
        max_rows : int, optional
            Maximum number of rows to display in the console.
        max_cols : int, optional
            Maximum number of columns to display in the console.
        show_dimensions : bool, default False
            Display DataFrame dimensions (number of rows by number of columns).
        decimal : str, default '.'
            Character recognized as decimal separator, e.g. ',' in Europe.
    """

VALID_JUSTIFY_PARAMETERS = (
    "left",
    "right",
    "center",
    "justify",
    "justify-all",
    "start",
    "end",
    "inherit",
    "match-parent",
    "initial",
    "unset",
)

return_docstring: Final = """
        Returns
        -------
        str or None
            If buf is None, returns the result as a string. Otherwise returns
            None.
    """


class SeriesFormatter:
    """
    Implement the main logic of Series.to_string, which underlies
    Series.__repr__.
    """

    def __init__(
        self,
        series: Series,
        *,
        length: bool | str = True,
        header: bool = True,
        index: bool = True,
        na_rep: str = "NaN",
        name: bool = False,
        float_format: str | None = None,
        dtype: bool = True,
        max_rows: int | None = None,
        min_rows: int | None = None,
    ) -> None:
        self.series = series
        self.buf = StringIO()
        self.name = name
        self.na_rep = na_rep
        self.header = header
        self.length = length
        self.index = index
        self.max_rows = max_rows
        self.min_rows = min_rows

        if float_format is None:
            float_format = get_option("display.float_format")
        self.float_format = float_format
        self.dtype = dtype
        self.adj = printing.get_adjustment()

        self._chk_truncate()

    def _chk_truncate(self) -> None:
        self.tr_row_num: int | None

        min_rows = self.min_rows
        max_rows = self.max_rows
        # truncation determined by max_rows, actual truncated number of rows
        # used below by min_rows
        is_truncated_vertically = max_rows and (len(self.series) > max_rows)
        series = self.series
        if is_truncated_vertically:
            max_rows = cast(int, max_rows)
            if min_rows:
                # if min_rows is set (not None or 0), set max_rows to minimum
                # of both
                max_rows = min(min_rows, max_rows)
            if max_rows == 1:
                row_num = max_rows
                series = series.iloc[:max_rows]
            else:
                row_num = max_rows // 2
                series = concat((series.iloc[:row_num], series.iloc[-row_num:]))
            self.tr_row_num = row_num
        else:
            self.tr_row_num = None
        self.tr_series = series
        self.is_truncated_vertically = is_truncated_vertically

    def _get_footer(self) -> str:
        name = self.series.name
        footer = ""

        index = self.series.index
        if (
            isinstance(index, (DatetimeIndex, PeriodIndex, TimedeltaIndex))
            and index.freq is not None
        ):
            footer += f"Freq: {index.freqstr}"

        if self.name is not False and name is not None:
            if footer:
                footer += ", "

            series_name = printing.pprint_thing(name, escape_chars=("\t", "\r", "\n"))
            footer += f"Name: {series_name}"

        if self.length is True or (
            self.length == "truncate" and self.is_truncated_vertically
        ):
            if footer:
                footer += ", "
            footer += f"Length: {len(self.series)}"

        if self.dtype is not False and self.dtype is not None:
            dtype_name = getattr(self.tr_series.dtype, "name", None)
            if dtype_name:
                if footer:
                    footer += ", "
                footer += f"dtype: {printing.pprint_thing(dtype_name)}"

        # level infos are added to the end and in a new line, like it is done
        # for Categoricals
        if isinstance(self.tr_series.dtype, CategoricalDtype):
            level_info = self.tr_series._values._get_repr_footer()
            if footer:
                footer += "\n"
            footer += level_info

        return str(footer)

    def _get_formatted_values(self) -> list[str]:
        return format_array(
            self.tr_series._values,
            None,
            float_format=self.float_format,
            na_rep=self.na_rep,
            leading_space=self.index,
        )

    def to_string(self) -> str:
        series = self.tr_series
        footer = self._get_footer()

        if len(series) == 0:
            return f"{type(self.series).__name__}([], {footer})"

        index = series.index
        have_header = _has_names(index)
        if isinstance(index, MultiIndex):
            fmt_index = index._format_multi(include_names=True, sparsify=None)
            adj = printing.get_adjustment()
            fmt_index = adj.adjoin(2, *fmt_index).split("\n")
        else:
            fmt_index = index._format_flat(include_name=True)
        fmt_values = self._get_formatted_values()

        if self.is_truncated_vertically:
            n_header_rows = 0
            row_num = self.tr_row_num
            row_num = cast(int, row_num)
            width = self.adj.len(fmt_values[row_num - 1])
            if width > 3:
                dot_str = "..."
            else:
                dot_str = ".."
            # Series uses mode=center because it has single value columns
            # DataFrame uses mode=left
            dot_str = self.adj.justify([dot_str], width, mode="center")[0]
            fmt_values.insert(row_num + n_header_rows, dot_str)
            fmt_index.insert(row_num + 1, "")

        if self.index:
            result = self.adj.adjoin(3, *[fmt_index[1:], fmt_values])
        else:
            result = self.adj.adjoin(3, fmt_values)

        if self.header and have_header:
            result = fmt_index[0] + "\n" + result

        if footer:
            result += "\n" + footer

        return str("".join(result))


def get_dataframe_repr_params() -> dict[str, Any]:
    """Get the parameters used to repr(dataFrame) calls using DataFrame.to_string.

    Supplying these parameters to DataFrame.to_string is equivalent to calling
    ``repr(DataFrame)``. This is useful if you want to adjust the repr output.

    .. versionadded:: 1.4.0

    Example
    -------
    >>> import pandas as pd
    >>>
    >>> df = pd.DataFrame([[1, 2], [3, 4]])
    >>> repr_params = pd.io.formats.format.get_dataframe_repr_params()
    >>> repr(df) == df.to_string(**repr_params)
    True
    """
    from pandas.io.formats import console

    if get_option("display.expand_frame_repr"):
        line_width, _ = console.get_console_size()
    else:
        line_width = None
    return {
        "max_rows": get_option("display.max_rows"),
        "min_rows": get_option("display.min_rows"),
        "max_cols": get_option("display.max_columns"),
        "max_colwidth": get_option("display.max_colwidth"),
        "show_dimensions": get_option("display.show_dimensions"),
        "line_width": line_width,
    }


def get_series_repr_params() -> dict[str, Any]:
    """Get the parameters used to repr(Series) calls using Series.to_string.

    Supplying these parameters to Series.to_string is equivalent to calling
    ``repr(series)``. This is useful if you want to adjust the series repr output.

    .. versionadded:: 1.4.0

    Example
    -------
    >>> import pandas as pd
    >>>
    >>> ser = pd.Series([1, 2, 3, 4])
    >>> repr_params = pd.io.formats.format.get_series_repr_params()
    >>> repr(ser) == ser.to_string(**repr_params)
    True
    """
    width, height = get_terminal_size()
    max_rows_opt = get_option("display.max_rows")
    max_rows = height if max_rows_opt == 0 else max_rows_opt
    min_rows = height if max_rows_opt == 0 else get_option("display.min_rows")

    return {
        "name": True,
        "dtype": True,
        "min_rows": min_rows,
        "max_rows": max_rows,
        "length": get_option("display.show_dimensions"),
    }


class DataFrameFormatter:
    """
    Class for processing dataframe formatting options and data.

    Used by DataFrame.to_string, which backs DataFrame.__repr__.
    """

    __doc__ = __doc__ if __doc__ else ""
    __doc__ += common_docstring + return_docstring

    def __init__(
        self,
        frame: DataFrame,
        columns: Axes | None = None,
        col_space: ColspaceArgType | None = None,
        header: bool | SequenceNotStr[str] = True,
        index: bool = True,
        na_rep: str = "NaN",
        formatters: FormattersType | None = None,
        justify: str | None = None,
        float_format: FloatFormatType | None = None,
        sparsify: bool | None = None,
        index_names: bool = True,
        max_rows: int | None = None,
        min_rows: int | None = None,
        max_cols: int | None = None,
        show_dimensions: bool | str = False,
        decimal: str = ".",
        bold_rows: bool = False,
        escape: bool = True,
    ) -> None:
        self.frame = frame
        self.columns = self._initialize_columns(columns)
        self.col_space = self._initialize_colspace(col_space)
        self.header = header
        self.index = index
        self.na_rep = na_rep
        self.formatters = self._initialize_formatters(formatters)
        self.justify = self._initialize_justify(justify)
        self.float_format = float_format
        self.sparsify = self._initialize_sparsify(sparsify)
        self.show_index_names = index_names
        self.decimal = decimal
        self.bold_rows = bold_rows
        self.escape = escape
        self.max_rows = max_rows
        self.min_rows = min_rows
        self.max_cols = max_cols
        self.show_dimensions = show_dimensions

        self.max_cols_fitted = self._calc_max_cols_fitted()
        self.max_rows_fitted = self._calc_max_rows_fitted()

        self.tr_frame = self.frame
        self.truncate()
        self.adj = printing.get_adjustment()

    def get_strcols(self) -> list[list[str]]:
        """
        Render a DataFrame to a list of columns (as lists of strings).
        """
        strcols = self._get_strcols_without_index()

        if self.index:
            str_index = self._get_formatted_index(self.tr_frame)
            strcols.insert(0, str_index)

        return strcols

    @property
    def should_show_dimensions(self) -> bool:
        return self.show_dimensions is True or (
            self.show_dimensions == "truncate" and self.is_truncated
        )

    @property
    def is_truncated(self) -> bool:
        return bool(self.is_truncated_horizontally or self.is_truncated_vertically)

    @property
    def is_truncated_horizontally(self) -> bool:
        return bool(self.max_cols_fitted and (len(self.columns) > self.max_cols_fitted))

    @property
    def is_truncated_vertically(self) -> bool:
        return bool(self.max_rows_fitted and (len(self.frame) > self.max_rows_fitted))

    @property
    def dimensions_info(self) -> str:
        return f"\n\n[{len(self.frame)} rows x {len(self.frame.columns)} columns]"

    @property
    def has_index_names(self) -> bool:
        return _has_names(self.frame.index)

    @property
    def has_column_names(self) -> bool:
        return _has_names(self.frame.columns)

    @property
    def show_row_idx_names(self) -> bool:
        return all((self.has_index_names, self.index, self.show_index_names))

    @property
    def show_col_idx_names(self) -> bool:
        return all((self.has_column_names, self.show_index_names, self.header))

    @property
    def max_rows_displayed(self) -> int:
        return min(self.max_rows or len(self.frame), len(self.frame))

    def _initialize_sparsify(self, sparsify: bool | None) -> bool:
        if sparsify is None:
            return get_option("display.multi_sparse")
        return sparsify

    def _initialize_formatters(
        self, formatters: FormattersType | None
    ) -> FormattersType:
        if formatters is None:
            return {}
        elif len(self.frame.columns) == len(formatters) or isinstance(formatters, dict):
            return formatters
        else:
            raise ValueError(
                f"Formatters length({len(formatters)}) should match "
                f"DataFrame number of columns({len(self.frame.columns)})"
            )

    def _initialize_justify(self, justify: str | None) -> str:
        if justify is None:
            return get_option("display.colheader_justify")
        else:
            return justify

    def _initialize_columns(self, columns: Axes | None) -> Index:
        if columns is not None:
            cols = ensure_index(columns)
            self.frame = self.frame[cols]
            return cols
        else:
            return self.frame.columns

    def _initialize_colspace(self, col_space: ColspaceArgType | None) -> ColspaceType:
        result: ColspaceType

        if col_space is None:
            result = {}
        elif isinstance(col_space, (int, str)):
            result = {"": col_space}
            result.update({column: col_space for column in self.frame.columns})
        elif isinstance(col_space, Mapping):
            for column in col_space.keys():
                if column not in self.frame.columns and column != "":
                    raise ValueError(
                        f"Col_space is defined for an unknown column: {column}"
                    )
            result = col_space
        else:
            if len(self.frame.columns) != len(col_space):
                raise ValueError(
                    f"Col_space length({len(col_space)}) should match "
                    f"DataFrame number of columns({len(self.frame.columns)})"
                )
            result = dict(zip(self.frame.columns, col_space))
        return result

    def _calc_max_cols_fitted(self) -> int | None:
        """Number of columns fitting the screen."""
        if not self._is_in_terminal():
            return self.max_cols

        width, _ = get_terminal_size()
        if self._is_screen_narrow(width):
            return width
        else:
            return self.max_cols

    def _calc_max_rows_fitted(self) -> int | None:
        """Number of rows with data fitting the screen."""
        max_rows: int | None

        if self._is_in_terminal():
            _, height = get_terminal_size()
            if self.max_rows == 0:
                # rows available to fill with actual data
                return height - self._get_number_of_auxiliary_rows()

            if self._is_screen_short(height):
                max_rows = height
            else:
                max_rows = self.max_rows
        else:
            max_rows = self.max_rows

        return self._adjust_max_rows(max_rows)

    def _adjust_max_rows(self, max_rows: int | None) -> int | None:
        """Adjust max_rows using display logic.

        See description here:
        https://pandas.pydata.org/docs/dev/user_guide/options.html#frequently-used-options

        GH #37359
        """
        if max_rows:
            if (len(self.frame) > max_rows) and self.min_rows:
                # if truncated, set max_rows showed to min_rows
                max_rows = min(self.min_rows, max_rows)
        return max_rows

    def _is_in_terminal(self) -> bool:
        """Check if the output is to be shown in terminal."""
        return bool(self.max_cols == 0 or self.max_rows == 0)

    def _is_screen_narrow(self, max_width) -> bool:
        return bool(self.max_cols == 0 and len(self.frame.columns) > max_width)

    def _is_screen_short(self, max_height) -> bool:
        return bool(self.max_rows == 0 and len(self.frame) > max_height)

    def _get_number_of_auxiliary_rows(self) -> int:
        """Get number of rows occupied by prompt, dots and dimension info."""
        dot_row = 1
        prompt_row = 1
        num_rows = dot_row + prompt_row

        if self.show_dimensions:
            num_rows += len(self.dimensions_info.splitlines())

        if self.header:
            num_rows += 1

        return num_rows

    def truncate(self) -> None:
        """
        Check whether the frame should be truncated. If so, slice the frame up.
        """
        if self.is_truncated_horizontally:
            self._truncate_horizontally()

        if self.is_truncated_vertically:
            self._truncate_vertically()

    def _truncate_horizontally(self) -> None:
        """Remove columns, which are not to be displayed and adjust formatters.

        Attributes affected:
            - tr_frame
            - formatters
            - tr_col_num
        """
        assert self.max_cols_fitted is not None
        col_num = self.max_cols_fitted // 2
        if col_num >= 1:
            left = self.tr_frame.iloc[:, :col_num]
            right = self.tr_frame.iloc[:, -col_num:]
            self.tr_frame = concat((left, right), axis=1)

            # truncate formatter
            if isinstance(self.formatters, (list, tuple)):
                self.formatters = [
                    *self.formatters[:col_num],
                    *self.formatters[-col_num:],
                ]
        else:
            col_num = cast(int, self.max_cols)
            self.tr_frame = self.tr_frame.iloc[:, :col_num]
        self.tr_col_num = col_num

    def _truncate_vertically(self) -> None:
        """Remove rows, which are not to be displayed.

        Attributes affected:
            - tr_frame
            - tr_row_num
        """
        assert self.max_rows_fitted is not None
        row_num = self.max_rows_fitted // 2
        if row_num >= 1:
            _len = len(self.tr_frame)
            _slice = np.hstack([np.arange(row_num), np.arange(_len - row_num, _len)])
            self.tr_frame = self.tr_frame.iloc[_slice]
        else:
            row_num = cast(int, self.max_rows)
            self.tr_frame = self.tr_frame.iloc[:row_num, :]
        self.tr_row_num = row_num

    def _get_strcols_without_index(self) -> list[list[str]]:
        strcols: list[list[str]] = []

        if not is_list_like(self.header) and not self.header:
            for i, c in enumerate(self.tr_frame):
                fmt_values = self.format_col(i)
                fmt_values = _make_fixed_width(
                    strings=fmt_values,
                    justify=self.justify,
                    minimum=int(self.col_space.get(c, 0)),
                    adj=self.adj,
                )
                strcols.append(fmt_values)
            return strcols

        if is_list_like(self.header):
            # cast here since can't be bool if is_list_like
            self.header = cast(list[str], self.header)
            if len(self.header) != len(self.columns):
                raise ValueError(
                    f"Writing {len(self.columns)} cols "
                    f"but got {len(self.header)} aliases"
                )
            str_columns = [[label] for label in self.header]
        else:
            str_columns = self._get_formatted_column_labels(self.tr_frame)

        if self.show_row_idx_names:
            for x in str_columns:
                x.append("")

        for i, c in enumerate(self.tr_frame):
            cheader = str_columns[i]
            header_colwidth = max(
                int(self.col_space.get(c, 0)), *(self.adj.len(x) for x in cheader)
            )
            fmt_values = self.format_col(i)
            fmt_values = _make_fixed_width(
                fmt_values, self.justify, minimum=header_colwidth, adj=self.adj
            )

            max_len = max(*(self.adj.len(x) for x in fmt_values), header_colwidth)
            cheader = self.adj.justify(cheader, max_len, mode=self.justify)
            strcols.append(cheader + fmt_values)

        return strcols

    def format_col(self, i: int) -> list[str]:
        frame = self.tr_frame
        formatter = self._get_formatter(i)
        return format_array(
            frame.iloc[:, i]._values,
            formatter,
            float_format=self.float_format,
            na_rep=self.na_rep,
            space=self.col_space.get(frame.columns[i]),
            decimal=self.decimal,
            leading_space=self.index,
        )

    def _get_formatter(self, i: str | int) -> Callable | None:
        if isinstance(self.formatters, (list, tuple)):
            if is_integer(i):
                i = cast(int, i)
                return self.formatters[i]
            else:
                return None
        else:
            if is_integer(i) and i not in self.columns:
                i = self.columns[i]
            return self.formatters.get(i, None)

    def _get_formatted_column_labels(self, frame: DataFrame) -> list[list[str]]:
        from pandas.core.indexes.multi import sparsify_labels

        columns = frame.columns

        if isinstance(columns, MultiIndex):
            fmt_columns = columns._format_multi(sparsify=False, include_names=False)
            fmt_columns = list(zip(*fmt_columns))
            dtypes = self.frame.dtypes._values

            # if we have a Float level, they don't use leading space at all
            restrict_formatting = any(level.is_floating for level in columns.levels)
            need_leadsp = dict(zip(fmt_columns, map(is_numeric_dtype, dtypes)))

            def space_format(x, y):
                if (
                    y not in self.formatters
                    and need_leadsp[x]
                    and not restrict_formatting
                ):
                    return " " + y
                return y

            str_columns_tuple = list(
                zip(*([space_format(x, y) for y in x] for x in fmt_columns))
            )
            if self.sparsify and len(str_columns_tuple):
                str_columns_tuple = sparsify_labels(str_columns_tuple)

            str_columns = [list(x) for x in zip(*str_columns_tuple)]
        else:
            fmt_columns = columns._format_flat(include_name=False)
            dtypes = self.frame.dtypes
            need_leadsp = dict(zip(fmt_columns, map(is_numeric_dtype, dtypes)))
            str_columns = [
                [" " + x if not self._get_formatter(i) and need_leadsp[x] else x]
                for i, x in enumerate(fmt_columns)
            ]
        # self.str_columns = str_columns
        return str_columns

    def _get_formatted_index(self, frame: DataFrame) -> list[str]:
        # Note: this is only used by to_string() and to_latex(), not by
        # to_html(). so safe to cast col_space here.
        col_space = {k: cast(int, v) for k, v in self.col_space.items()}
        index = frame.index
        columns = frame.columns
        fmt = self._get_formatter("__index__")

        if isinstance(index, MultiIndex):
            fmt_index = index._format_multi(
                sparsify=self.sparsify,
                include_names=self.show_row_idx_names,
                formatter=fmt,
            )
        else:
            fmt_index = [
                index._format_flat(include_name=self.show_row_idx_names, formatter=fmt)
            ]

        fmt_index = [
            tuple(
                _make_fixed_width(
                    list(x), justify="left", minimum=col_space.get("", 0), adj=self.adj
                )
            )
            for x in fmt_index
        ]

        adjoined = self.adj.adjoin(1, *fmt_index).split("\n")

        # empty space for columns
        if self.show_col_idx_names:
            col_header = [str(x) for x in self._get_column_name_list()]
        else:
            col_header = [""] * columns.nlevels

        if self.header:
            return col_header + adjoined
        else:
            return adjoined

    def _get_column_name_list(self) -> list[Hashable]:
        names: list[Hashable] = []
        columns = self.frame.columns
        if isinstance(columns, MultiIndex):
            names.extend("" if name is None else name for name in columns.names)
        else:
            names.append("" if columns.name is None else columns.name)
        return names


class DataFrameRenderer:
    """Class for creating dataframe output in multiple formats.

    Called in pandas.core.generic.NDFrame:
        - to_csv
        - to_latex

    Called in pandas.core.frame.DataFrame:
        - to_html
        - to_string

    Parameters
    ----------
    fmt : DataFrameFormatter
        Formatter with the formatting options.
    """

    def __init__(self, fmt: DataFrameFormatter) -> None:
        self.fmt = fmt

    def to_html(
        self,
        buf: FilePath | WriteBuffer[str] | None = None,
        encoding: str | None = None,
        classes: str | list | tuple | None = None,
        notebook: bool = False,
        border: int | bool | None = None,
        table_id: str | None = None,
        render_links: bool = False,
    ) -> str | None:
        """
        Render a DataFrame to a html table.

        Parameters
        ----------
        buf : str, path object, file-like object, or None, default None
            String, path object (implementing ``os.PathLike[str]``), or file-like
            object implementing a string ``write()`` function. If None, the result is
            returned as a string.
        encoding : str, default “utf-8”
            Set character encoding.
        classes : str or list-like
            classes to include in the `class` attribute of the opening
            ``<table>`` tag, in addition to the default "dataframe".
        notebook : {True, False}, optional, default False
            Whether the generated HTML is for IPython Notebook.
        border : int
            A ``border=border`` attribute is included in the opening
            ``<table>`` tag. Default ``pd.options.display.html.border``.
        table_id : str, optional
            A css id is included in the opening `<table>` tag if specified.
        render_links : bool, default False
            Convert URLs to HTML links.
        """
        from pandas.io.formats.html import (
            HTMLFormatter,
            NotebookFormatter,
        )

        Klass = NotebookFormatter if notebook else HTMLFormatter

        html_formatter = Klass(
            self.fmt,
            classes=classes,
            border=border,
            table_id=table_id,
            render_links=render_links,
        )
        string = html_formatter.to_string()
        return save_to_buffer(string, buf=buf, encoding=encoding)

    def to_string(
        self,
        buf: FilePath | WriteBuffer[str] | None = None,
        encoding: str | None = None,
        line_width: int | None = None,
    ) -> str | None:
        """
        Render a DataFrame to a console-friendly tabular output.

        Parameters
        ----------
        buf : str, path object, file-like object, or None, default None
            String, path object (implementing ``os.PathLike[str]``), or file-like
            object implementing a string ``write()`` function. If None, the result is
            returned as a string.
        encoding: str, default “utf-8”
            Set character encoding.
        line_width : int, optional
            Width to wrap a line in characters.
        """
        from pandas.io.formats.string import StringFormatter

        string_formatter = StringFormatter(self.fmt, line_width=line_width)
        string = string_formatter.to_string()
        return save_to_buffer(string, buf=buf, encoding=encoding)

    def to_csv(
        self,
        path_or_buf: FilePath | WriteBuffer[bytes] | WriteBuffer[str] | None = None,
        encoding: str | None = None,
        sep: str = ",",
        columns: Sequence[Hashable] | None = None,
        index_label: IndexLabel | None = None,
        mode: str = "w",
        compression: CompressionOptions = "infer",
        quoting: int | None = None,
        quotechar: str = '"',
        lineterminator: str | None = None,
        chunksize: int | None = None,
        date_format: str | None = None,
        doublequote: bool = True,
        escapechar: str | None = None,
        errors: str = "strict",
        storage_options: StorageOptions | None = None,
    ) -> str | None:
        """
        Render dataframe as comma-separated file.
        """
        from pandas.io.formats.csvs import CSVFormatter

        if path_or_buf is None:
            created_buffer = True
            path_or_buf = StringIO()
        else:
            created_buffer = False

        csv_formatter = CSVFormatter(
            path_or_buf=path_or_buf,
            lineterminator=lineterminator,
            sep=sep,
            encoding=encoding,
            errors=errors,
            compression=compression,
            quoting=quoting,
            cols=columns,
            index_label=index_label,
            mode=mode,
            chunksize=chunksize,
            quotechar=quotechar,
            date_format=date_format,
            doublequote=doublequote,
            escapechar=escapechar,
            storage_options=storage_options,
            formatter=self.fmt,
        )
        csv_formatter.save()

        if created_buffer:
            assert isinstance(path_or_buf, StringIO)
            content = path_or_buf.getvalue()
            path_or_buf.close()
            return content

        return None


def save_to_buffer(
    string: str,
    buf: FilePath | WriteBuffer[str] | None = None,
    encoding: str | None = None,
) -> str | None:
    """
    Perform serialization. Write to buf or return as string if buf is None.
    """
    with _get_buffer(buf, encoding=encoding) as fd:
        fd.write(string)
        if buf is None:
            # error: "WriteBuffer[str]" has no attribute "getvalue"
            return fd.getvalue()  # type: ignore[attr-defined]
        return None


@contextmanager
def _get_buffer(
    buf: FilePath | WriteBuffer[str] | None, encoding: str | None = None
) -> Generator[WriteBuffer[str], None, None] | Generator[StringIO, None, None]:
    """
    Context manager to open, yield and close buffer for filenames or Path-like
    objects, otherwise yield buf unchanged.
    """
    if buf is not None:
        buf = stringify_path(buf)
    else:
        buf = StringIO()

    if encoding is None:
        encoding = "utf-8"
    elif not isinstance(buf, str):
        raise ValueError("buf is not a file name and encoding is specified.")

    if hasattr(buf, "write"):
        # Incompatible types in "yield" (actual type "Union[str, WriteBuffer[str],
        # StringIO]", expected type "Union[WriteBuffer[str], StringIO]")
        yield buf  # type: ignore[misc]
    elif isinstance(buf, str):
        check_parent_directory(str(buf))
        with open(buf, "w", encoding=encoding, newline="") as f:
            # GH#30034 open instead of codecs.open prevents a file leak
            #  if we have an invalid encoding argument.
            # newline="" is needed to roundtrip correctly on
            #  windows test_to_latex_filename
            yield f
    else:
        raise TypeError("buf is not a file name and it has no write method")


# ----------------------------------------------------------------------
# Array formatters


def format_array(
    values: ArrayLike,
    formatter: Callable | None,
    float_format: FloatFormatType | None = None,
    na_rep: str = "NaN",
    digits: int | None = None,
    space: str | int | None = None,
    justify: str = "right",
    decimal: str = ".",
    leading_space: bool | None = True,
    quoting: int | None = None,
    fallback_formatter: Callable | None = None,
) -> list[str]:
    """
    Format an array for printing.

    Parameters
    ----------
    values : np.ndarray or ExtensionArray
    formatter
    float_format
    na_rep
    digits
    space
    justify
    decimal
    leading_space : bool, optional, default True
        Whether the array should be formatted with a leading space.
        When an array as a column of a Series or DataFrame, we do want
        the leading space to pad between columns.

        When formatting an Index subclass
        (e.g. IntervalIndex._get_values_for_csv), we don't want the
        leading space since it should be left-aligned.
    fallback_formatter

    Returns
    -------
    List[str]
    """
    fmt_klass: type[_GenericArrayFormatter]
    if lib.is_np_dtype(values.dtype, "M"):
        fmt_klass = _Datetime64Formatter
        values = cast(DatetimeArray, values)
    elif isinstance(values.dtype, DatetimeTZDtype):
        fmt_klass = _Datetime64TZFormatter
        values = cast(DatetimeArray, values)
    elif lib.is_np_dtype(values.dtype, "m"):
        fmt_klass = _Timedelta64Formatter
        values = cast(TimedeltaArray, values)
    elif isinstance(values.dtype, ExtensionDtype):
        fmt_klass = _ExtensionArrayFormatter
    elif lib.is_np_dtype(values.dtype, "fc"):
        fmt_klass = FloatArrayFormatter
    elif lib.is_np_dtype(values.dtype, "iu"):
        fmt_klass = _IntArrayFormatter
    else:
        fmt_klass = _GenericArrayFormatter

    if space is None:
        space = 12

    if float_format is None:
        float_format = get_option("display.float_format")

    if digits is None:
        digits = get_option("display.precision")

    fmt_obj = fmt_klass(
        values,
        digits=digits,
        na_rep=na_rep,
        float_format=float_format,
        formatter=formatter,
        space=space,
        justify=justify,
        decimal=decimal,
        leading_space=leading_space,
        quoting=quoting,
        fallback_formatter=fallback_formatter,
    )

    return fmt_obj.get_result()


class _GenericArrayFormatter:
    def __init__(
        self,
        values: ArrayLike,
        digits: int = 7,
        formatter: Callable | None = None,
        na_rep: str = "NaN",
        space: str | int = 12,
        float_format: FloatFormatType | None = None,
        justify: str = "right",
        decimal: str = ".",
        quoting: int | None = None,
        fixed_width: bool = True,
        leading_space: bool | None = True,
        fallback_formatter: Callable | None = None,
    ) -> None:
        self.values = values
        self.digits = digits
        self.na_rep = na_rep
        self.space = space
        self.formatter = formatter
        self.float_format = float_format
        self.justify = justify
        self.decimal = decimal
        self.quoting = quoting
        self.fixed_width = fixed_width
        self.leading_space = leading_space
        self.fallback_formatter = fallback_formatter

    def get_result(self) -> list[str]:
        fmt_values = self._format_strings()
        return _make_fixed_width(fmt_values, self.justify)

    def _format_strings(self) -> list[str]:
        if self.float_format is None:
            float_format = get_option("display.float_format")
            if float_format is None:
                precision = get_option("display.precision")
                float_format = lambda x: _trim_zeros_single_float(
                    f"{x: .{precision:d}f}"
                )
        else:
            float_format = self.float_format

        if self.formatter is not None:
            formatter = self.formatter
        elif self.fallback_formatter is not None:
            formatter = self.fallback_formatter
        else:
            quote_strings = self.quoting is not None and self.quoting != QUOTE_NONE
            formatter = partial(
                printing.pprint_thing,
                escape_chars=("\t", "\r", "\n"),
                quote_strings=quote_strings,
            )

        def _format(x):
            if self.na_rep is not None and is_scalar(x) and isna(x):
                if x is None:
                    return "None"
                elif x is NA:
                    return str(NA)
                elif lib.is_float(x) and np.isinf(x):
                    # TODO(3.0): this will be unreachable when use_inf_as_na
                    #  deprecation is enforced
                    return str(x)
                elif x is NaT or isinstance(x, (np.datetime64, np.timedelta64)):
                    return "NaT"
                return self.na_rep
            elif isinstance(x, PandasObject):
                return str(x)
            elif isinstance(x, StringDtype):
                return repr(x)
            else:
                # object dtype
                return str(formatter(x))

        vals = self.values
        if not isinstance(vals, np.ndarray):
            raise TypeError(
                "ExtensionArray formatting should use _ExtensionArrayFormatter"
            )
        inferred = lib.map_infer(vals, is_float)
        is_float_type = (
            inferred
            # vals may have 2 or more dimensions
            & np.all(notna(vals), axis=tuple(range(1, len(vals.shape))))
        )
        leading_space = self.leading_space
        if leading_space is None:
            leading_space = is_float_type.any()

        fmt_values = []
        for i, v in enumerate(vals):
            if (not is_float_type[i] or self.formatter is not None) and leading_space:
                fmt_values.append(f" {_format(v)}")
            elif is_float_type[i]:
                fmt_values.append(float_format(v))
            else:
                if leading_space is False:
                    # False specifically, so that the default is
                    # to include a space if we get here.
                    tpl = "{v}"
                else:
                    tpl = " {v}"
                fmt_values.append(tpl.format(v=_format(v)))

        return fmt_values


class FloatArrayFormatter(_GenericArrayFormatter):
    def __init__(self, *args, **kwargs) -> None:
        super().__init__(*args, **kwargs)

        # float_format is expected to be a string
        # formatter should be used to pass a function
        if self.float_format is not None and self.formatter is None:
            # GH21625, GH22270
            self.fixed_width = False
            if callable(self.float_format):
                self.formatter = self.float_format
                self.float_format = None

    def _value_formatter(
        self,
        float_format: FloatFormatType | None = None,
        threshold: float | None = None,
    ) -> Callable:
        """Returns a function to be applied on each value to format it"""
        # the float_format parameter supersedes self.float_format
        if float_format is None:
            float_format = self.float_format

        # we are going to compose different functions, to first convert to
        # a string, then replace the decimal symbol, and finally chop according
        # to the threshold

        # when there is no float_format, we use str instead of '%g'
        # because str(0.0) = '0.0' while '%g' % 0.0 = '0'
        if float_format:

            def base_formatter(v):
                assert float_format is not None  # for mypy
                # error: "str" not callable
                # error: Unexpected keyword argument "value" for "__call__" of
                # "EngFormatter"
                return (
                    float_format(value=v)  # type: ignore[operator,call-arg]
                    if notna(v)
                    else self.na_rep
                )

        else:

            def base_formatter(v):
                return str(v) if notna(v) else self.na_rep

        if self.decimal != ".":

            def decimal_formatter(v):
                return base_formatter(v).replace(".", self.decimal, 1)

        else:
            decimal_formatter = base_formatter

        if threshold is None:
            return decimal_formatter

        def formatter(value):
            if notna(value):
                if abs(value) > threshold:
                    return decimal_formatter(value)
                else:
                    return decimal_formatter(0.0)
            else:
                return self.na_rep

        return formatter

    def get_result_as_array(self) -> np.ndarray:
        """
        Returns the float values converted into strings using
        the parameters given at initialisation, as a numpy array
        """

        def format_with_na_rep(values: ArrayLike, formatter: Callable, na_rep: str):
            mask = isna(values)
            formatted = np.array(
                [
                    formatter(val) if not m else na_rep
                    for val, m in zip(values.ravel(), mask.ravel())
                ]
            ).reshape(values.shape)
            return formatted

        def format_complex_with_na_rep(
            values: ArrayLike, formatter: Callable, na_rep: str
        ):
            real_values = np.real(values).ravel()  # type: ignore[arg-type]
            imag_values = np.imag(values).ravel()  # type: ignore[arg-type]
            real_mask, imag_mask = isna(real_values), isna(imag_values)
            formatted_lst = []
            for val, real_val, imag_val, re_isna, im_isna in zip(
                values.ravel(),
                real_values,
                imag_values,
                real_mask,
                imag_mask,
            ):
                if not re_isna and not im_isna:
                    formatted_lst.append(formatter(val))
                elif not re_isna:  # xxx+nanj
                    formatted_lst.append(f"{formatter(real_val)}+{na_rep}j")
                elif not im_isna:  # nan[+/-]xxxj
                    # The imaginary part may either start with a "-" or a space
                    imag_formatted = formatter(imag_val).strip()
                    if imag_formatted.startswith("-"):
                        formatted_lst.append(f"{na_rep}{imag_formatted}j")
                    else:
                        formatted_lst.append(f"{na_rep}+{imag_formatted}j")
                else:  # nan+nanj
                    formatted_lst.append(f"{na_rep}+{na_rep}j")
            return np.array(formatted_lst).reshape(values.shape)

        if self.formatter is not None:
            return format_with_na_rep(self.values, self.formatter, self.na_rep)

        if self.fixed_width:
            threshold = get_option("display.chop_threshold")
        else:
            threshold = None

        # if we have a fixed_width, we'll need to try different float_format
        def format_values_with(float_format):
            formatter = self._value_formatter(float_format, threshold)

            # default formatter leaves a space to the left when formatting
            # floats, must be consistent for left-justifying NaNs (GH #25061)
            na_rep = " " + self.na_rep if self.justify == "left" else self.na_rep

            # different formatting strategies for complex and non-complex data
            # need to distinguish complex and float NaNs (GH #53762)
            values = self.values
            is_complex = is_complex_dtype(values)

            # separate the wheat from the chaff
            if is_complex:
                values = format_complex_with_na_rep(values, formatter, na_rep)
            else:
                values = format_with_na_rep(values, formatter, na_rep)

            if self.fixed_width:
                if is_complex:
                    result = _trim_zeros_complex(values, self.decimal)
                else:
                    result = _trim_zeros_float(values, self.decimal)
                return np.asarray(result, dtype="object")

            return values

        # There is a special default string when we are fixed-width
        # The default is otherwise to use str instead of a formatting string
        float_format: FloatFormatType | None
        if self.float_format is None:
            if self.fixed_width:
                if self.leading_space is True:
                    fmt_str = "{value: .{digits:d}f}"
                else:
                    fmt_str = "{value:.{digits:d}f}"
                float_format = partial(fmt_str.format, digits=self.digits)
            else:
                float_format = self.float_format
        else:
            float_format = lambda value: self.float_format % value

        formatted_values = format_values_with(float_format)

        if not self.fixed_width:
            return formatted_values

        # we need do convert to engineering format if some values are too small
        # and would appear as 0, or if some values are too big and take too
        # much space

        if len(formatted_values) > 0:
            maxlen = max(len(x) for x in formatted_values)
            too_long = maxlen > self.digits + 6
        else:
            too_long = False

        abs_vals = np.abs(self.values)
        # this is pretty arbitrary for now
        # large values: more that 8 characters including decimal symbol
        # and first digit, hence > 1e6
        has_large_values = (abs_vals > 1e6).any()
        has_small_values = ((abs_vals < 10 ** (-self.digits)) & (abs_vals > 0)).any()

        if has_small_values or (too_long and has_large_values):
            if self.leading_space is True:
                fmt_str = "{value: .{digits:d}e}"
            else:
                fmt_str = "{value:.{digits:d}e}"
            float_format = partial(fmt_str.format, digits=self.digits)
            formatted_values = format_values_with(float_format)

        return formatted_values

    def _format_strings(self) -> list[str]:
        return list(self.get_result_as_array())


class _IntArrayFormatter(_GenericArrayFormatter):
    def _format_strings(self) -> list[str]:
        if self.leading_space is False:
            formatter_str = lambda x: f"{x:d}".format(x=x)
        else:
            formatter_str = lambda x: f"{x: d}".format(x=x)
        formatter = self.formatter or formatter_str
        fmt_values = [formatter(x) for x in self.values]
        return fmt_values


class _Datetime64Formatter(_GenericArrayFormatter):
    values: DatetimeArray

    def __init__(
        self,
        values: DatetimeArray,
        nat_rep: str = "NaT",
        date_format: None = None,
        **kwargs,
    ) -> None:
        super().__init__(values, **kwargs)
        self.nat_rep = nat_rep
        self.date_format = date_format

    def _format_strings(self) -> list[str]:
        """we by definition have DO NOT have a TZ"""
        values = self.values

        if self.formatter is not None:
            return [self.formatter(x) for x in values]

        fmt_values = values._format_native_types(
            na_rep=self.nat_rep, date_format=self.date_format
        )
        return fmt_values.tolist()


class _ExtensionArrayFormatter(_GenericArrayFormatter):
    values: ExtensionArray

    def _format_strings(self) -> list[str]:
        values = self.values

        formatter = self.formatter
        fallback_formatter = None
        if formatter is None:
            fallback_formatter = values._formatter(boxed=True)

        if isinstance(values, Categorical):
            # Categorical is special for now, so that we can preserve tzinfo
            array = values._internal_get_values()
        else:
            array = np.asarray(values, dtype=object)

        fmt_values = format_array(
            array,
            formatter,
            float_format=self.float_format,
            na_rep=self.na_rep,
            digits=self.digits,
            space=self.space,
            justify=self.justify,
            decimal=self.decimal,
            leading_space=self.leading_space,
            quoting=self.quoting,
            fallback_formatter=fallback_formatter,
        )
        return fmt_values


def format_percentiles(
    percentiles: (np.ndarray | Sequence[float]),
) -> list[str]:
    """
    Outputs rounded and formatted percentiles.

    Parameters
    ----------
    percentiles : list-like, containing floats from interval [0,1]

    Returns
    -------
    formatted : list of strings

    Notes
    -----
    Rounding precision is chosen so that: (1) if any two elements of
    ``percentiles`` differ, they remain different after rounding
    (2) no entry is *rounded* to 0% or 100%.
    Any non-integer is always rounded to at least 1 decimal place.

    Examples
    --------
    Keeps all entries different after rounding:

    >>> format_percentiles([0.01999, 0.02001, 0.5, 0.666666, 0.9999])
    ['1.999%', '2.001%', '50%', '66.667%', '99.99%']

    No element is rounded to 0% or 100% (unless already equal to it).
    Duplicates are allowed:

    >>> format_percentiles([0, 0.5, 0.02001, 0.5, 0.666666, 0.9999])
    ['0%', '50%', '2.0%', '50%', '66.67%', '99.99%']
    """
    percentiles = np.asarray(percentiles)

    # It checks for np.nan as well
    if (
        not is_numeric_dtype(percentiles)
        or not np.all(percentiles >= 0)
        or not np.all(percentiles <= 1)
    ):
        raise ValueError("percentiles should all be in the interval [0,1]")

    percentiles = 100 * percentiles
    prec = get_precision(percentiles)
    percentiles_round_type = percentiles.round(prec).astype(int)

    int_idx = np.isclose(percentiles_round_type, percentiles)

    if np.all(int_idx):
        out = percentiles_round_type.astype(str)
        return [i + "%" for i in out]

    unique_pcts = np.unique(percentiles)
    prec = get_precision(unique_pcts)
    out = np.empty_like(percentiles, dtype=object)
    out[int_idx] = percentiles[int_idx].round().astype(int).astype(str)

    out[~int_idx] = percentiles[~int_idx].round(prec).astype(str)
    return [i + "%" for i in out]


def get_precision(array: np.ndarray | Sequence[float]) -> int:
    to_begin = array[0] if array[0] > 0 else None
    to_end = 100 - array[-1] if array[-1] < 100 else None
    diff = np.ediff1d(array, to_begin=to_begin, to_end=to_end)
    diff = abs(diff)
    prec = -np.floor(np.log10(np.min(diff))).astype(int)
    prec = max(1, prec)
    return prec


def _format_datetime64(x: NaTType | Timestamp, nat_rep: str = "NaT") -> str:
    if x is NaT:
        return nat_rep

    # Timestamp.__str__ falls back to datetime.datetime.__str__ = isoformat(sep=' ')
    # so it already uses string formatting rather than strftime (faster).
    return str(x)


def _format_datetime64_dateonly(
    x: NaTType | Timestamp,
    nat_rep: str = "NaT",
    date_format: str | None = None,
) -> str:
    if isinstance(x, NaTType):
        return nat_rep

    if date_format:
        return x.strftime(date_format)
    else:
        # Timestamp._date_repr relies on string formatting (faster than strftime)
        return x._date_repr


def get_format_datetime64(
    is_dates_only: bool, nat_rep: str = "NaT", date_format: str | None = None
) -> Callable:
    """Return a formatter callable taking a datetime64 as input and providing
    a string as output"""

    if is_dates_only:
        return lambda x: _format_datetime64_dateonly(
            x, nat_rep=nat_rep, date_format=date_format
        )
    else:
        return lambda x: _format_datetime64(x, nat_rep=nat_rep)


class _Datetime64TZFormatter(_Datetime64Formatter):
    values: DatetimeArray

    def _format_strings(self) -> list[str]:
        """we by definition have a TZ"""
        ido = self.values._is_dates_only
        values = self.values.astype(object)
        formatter = self.formatter or get_format_datetime64(
            ido, date_format=self.date_format
        )
        fmt_values = [formatter(x) for x in values]

        return fmt_values


class _Timedelta64Formatter(_GenericArrayFormatter):
    values: TimedeltaArray

    def __init__(
        self,
        values: TimedeltaArray,
        nat_rep: str = "NaT",
        **kwargs,
    ) -> None:
        # TODO: nat_rep is never passed, na_rep is.
        super().__init__(values, **kwargs)
        self.nat_rep = nat_rep

    def _format_strings(self) -> list[str]:
        formatter = self.formatter or get_format_timedelta64(
            self.values, nat_rep=self.nat_rep, box=False
        )
        return [formatter(x) for x in self.values]


def get_format_timedelta64(
    values: TimedeltaArray,
    nat_rep: str | float = "NaT",
    box: bool = False,
) -> Callable:
    """
    Return a formatter function for a range of timedeltas.
    These will all have the same format argument

    If box, then show the return in quotes
    """
    even_days = values._is_dates_only

    if even_days:
        format = None
    else:
        format = "long"

    def _formatter(x):
        if x is None or (is_scalar(x) and isna(x)):
            return nat_rep

        if not isinstance(x, Timedelta):
            x = Timedelta(x)

        # Timedelta._repr_base uses string formatting (faster than strftime)
        result = x._repr_base(format=format)
        if box:
            result = f"'{result}'"
        return result

    return _formatter


def _make_fixed_width(
    strings: list[str],
    justify: str = "right",
    minimum: int | None = None,
    adj: printing._TextAdjustment | None = None,
) -> list[str]:
    if len(strings) == 0 or justify == "all":
        return strings

    if adj is None:
        adjustment = printing.get_adjustment()
    else:
        adjustment = adj

    max_len = max(adjustment.len(x) for x in strings)

    if minimum is not None:
        max_len = max(minimum, max_len)

    conf_max = get_option("display.max_colwidth")
    if conf_max is not None and max_len > conf_max:
        max_len = conf_max

    def just(x: str) -> str:
        if conf_max is not None:
            if (conf_max > 3) & (adjustment.len(x) > max_len):
                x = x[: max_len - 3] + "..."
        return x

    strings = [just(x) for x in strings]
    result = adjustment.justify(strings, max_len, mode=justify)
    return result


def _trim_zeros_complex(str_complexes: ArrayLike, decimal: str = ".") -> list[str]:
    """
    Separates the real and imaginary parts from the complex number, and
    executes the _trim_zeros_float method on each of those.
    """
    real_part, imag_part = [], []
    for x in str_complexes:
        # Complex numbers are represented as "(-)xxx(+/-)xxxj"
        # The split will give [{"", "-"}, "xxx", "+/-", "xxx", "j", ""]
        # Therefore, the imaginary part is the 4th and 3rd last elements,
        # and the real part is everything before the imaginary part
        trimmed = re.split(r"([j+-])", x)
        real_part.append("".join(trimmed[:-4]))
        imag_part.append("".join(trimmed[-4:-2]))

    # We want to align the lengths of the real and imaginary parts of each complex
    # number, as well as the lengths the real (resp. complex) parts of all numbers
    # in the array
    n = len(str_complexes)
    padded_parts = _trim_zeros_float(real_part + imag_part, decimal)
    if len(padded_parts) == 0:
        return []
    padded_length = max(len(part) for part in padded_parts) - 1
    padded = [
        real_pt  # real part, possibly NaN
        + imag_pt[0]  # +/-
        + f"{imag_pt[1:]:>{padded_length}}"  # complex part (no sign), possibly nan
        + "j"
        for real_pt, imag_pt in zip(padded_parts[:n], padded_parts[n:])
    ]
    return padded


def _trim_zeros_single_float(str_float: str) -> str:
    """
    Trims trailing zeros after a decimal point,
    leaving just one if necessary.
    """
    str_float = str_float.rstrip("0")
    if str_float.endswith("."):
        str_float += "0"

    return str_float


def _trim_zeros_float(
    str_floats: ArrayLike | list[str], decimal: str = "."
) -> list[str]:
    """
    Trims the maximum number of trailing zeros equally from
    all numbers containing decimals, leaving just one if
    necessary.
    """
    trimmed = str_floats
    number_regex = re.compile(rf"^\s*[\+-]?[0-9]+\{decimal}[0-9]*$")

    def is_number_with_decimal(x) -> bool:
        return re.match(number_regex, x) is not None

    def should_trim(values: ArrayLike | list[str]) -> bool:
        """
        Determine if an array of strings should be trimmed.

        Returns True if all numbers containing decimals (defined by the
        above regular expression) within the array end in a zero, otherwise
        returns False.
        """
        numbers = [x for x in values if is_number_with_decimal(x)]
        return len(numbers) > 0 and all(x.endswith("0") for x in numbers)

    while should_trim(trimmed):
        trimmed = [x[:-1] if is_number_with_decimal(x) else x for x in trimmed]

    # leave one 0 after the decimal points if need be.
    result = [
        x + "0" if is_number_with_decimal(x) and x.endswith(decimal) else x
        for x in trimmed
    ]
    return result


def _has_names(index: Index) -> bool:
    if isinstance(index, MultiIndex):
        return com.any_not_none(*index.names)
    else:
        return index.name is not None


class EngFormatter:
    """
    Formats float values according to engineering format.

    Based on matplotlib.ticker.EngFormatter
    """

    # The SI engineering prefixes
    ENG_PREFIXES = {
        -24: "y",
        -21: "z",
        -18: "a",
        -15: "f",
        -12: "p",
        -9: "n",
        -6: "u",
        -3: "m",
        0: "",
        3: "k",
        6: "M",
        9: "G",
        12: "T",
        15: "P",
        18: "E",
        21: "Z",
        24: "Y",
    }

    def __init__(
        self, accuracy: int | None = None, use_eng_prefix: bool = False
    ) -> None:
        self.accuracy = accuracy
        self.use_eng_prefix = use_eng_prefix

    def __call__(self, num: float) -> str:
        """
        Formats a number in engineering notation, appending a letter
        representing the power of 1000 of the original number. Some examples:
        >>> format_eng = EngFormatter(accuracy=0, use_eng_prefix=True)
        >>> format_eng(0)
        ' 0'
        >>> format_eng = EngFormatter(accuracy=1, use_eng_prefix=True)
        >>> format_eng(1_000_000)
        ' 1.0M'
        >>> format_eng = EngFormatter(accuracy=2, use_eng_prefix=False)
        >>> format_eng("-1e-6")
        '-1.00E-06'

        @param num: the value to represent
        @type num: either a numeric value or a string that can be converted to
                   a numeric value (as per decimal.Decimal constructor)

        @return: engineering formatted string
        """
        dnum = Decimal(str(num))

        if Decimal.is_nan(dnum):
            return "NaN"

        if Decimal.is_infinite(dnum):
            return "inf"

        sign = 1

        if dnum < 0:  # pragma: no cover
            sign = -1
            dnum = -dnum

        if dnum != 0:
            pow10 = Decimal(int(math.floor(dnum.log10() / 3) * 3))
        else:
            pow10 = Decimal(0)

        pow10 = pow10.min(max(self.ENG_PREFIXES.keys()))
        pow10 = pow10.max(min(self.ENG_PREFIXES.keys()))
        int_pow10 = int(pow10)

        if self.use_eng_prefix:
            prefix = self.ENG_PREFIXES[int_pow10]
        elif int_pow10 < 0:
            prefix = f"E-{-int_pow10:02d}"
        else:
            prefix = f"E+{int_pow10:02d}"

        mant = sign * dnum / (10**pow10)

        if self.accuracy is None:  # pragma: no cover
            format_str = "{mant: g}{prefix}"
        else:
            format_str = f"{{mant: .{self.accuracy:d}f}}{{prefix}}"

        formatted = format_str.format(mant=mant, prefix=prefix)

        return formatted


def set_eng_float_format(accuracy: int = 3, use_eng_prefix: bool = False) -> None:
    """
    Format float representation in DataFrame with SI notation.

    Parameters
    ----------
    accuracy : int, default 3
        Number of decimal digits after the floating point.
    use_eng_prefix : bool, default False
        Whether to represent a value with SI prefixes.

    Returns
    -------
    None

    Examples
    --------
    >>> df = pd.DataFrame([1e-9, 1e-3, 1, 1e3, 1e6])
    >>> df
                  0
    0  1.000000e-09
    1  1.000000e-03
    2  1.000000e+00
    3  1.000000e+03
    4  1.000000e+06

    >>> pd.set_eng_float_format(accuracy=1)
    >>> df
             0
    0  1.0E-09
    1  1.0E-03
    2  1.0E+00
    3  1.0E+03
    4  1.0E+06

    >>> pd.set_eng_float_format(use_eng_prefix=True)
    >>> df
            0
    0  1.000n
    1  1.000m
    2   1.000
    3  1.000k
    4  1.000M

    >>> pd.set_eng_float_format(accuracy=1, use_eng_prefix=True)
    >>> df
          0
    0  1.0n
    1  1.0m
    2   1.0
    3  1.0k
    4  1.0M

    >>> pd.set_option("display.float_format", None)  # unset option
    """
    set_option("display.float_format", EngFormatter(accuracy, use_eng_prefix))


def get_level_lengths(
    levels: Any, sentinel: bool | object | str = ""
) -> list[dict[int, int]]:
    """
    For each index in each level the function returns lengths of indexes.

    Parameters
    ----------
    levels : list of lists
        List of values on for level.
    sentinel : string, optional
        Value which states that no new index starts on there.

    Returns
    -------
    Returns list of maps. For each level returns map of indexes (key is index
    in row and value is length of index).
    """
    if len(levels) == 0:
        return []

    control = [True] * len(levels[0])

    result = []
    for level in levels:
        last_index = 0

        lengths = {}
        for i, key in enumerate(level):
            if control[i] and key == sentinel:
                pass
            else:
                control[i] = False
                lengths[last_index] = i - last_index
                last_index = i

        lengths[last_index] = len(level) - last_index

        result.append(lengths)

    return result


def buffer_put_lines(buf: WriteBuffer[str], lines: list[str]) -> None:
    """
    Appends lines to a buffer.

    Parameters
    ----------
    buf
        The buffer to write to
    lines
        The lines to append.
    """
    if any(isinstance(x, str) for x in lines):
        lines = [str(x) for x in lines]
    buf.write("\n".join(lines))
```
