## Supplementary software v0.2.1 for "Virtual control arms for paediatric myopia trials: external validation of axial-elongation models": html.py

```
"""
Module for formatting output data in HTML.
"""
from __future__ import annotations

from textwrap import dedent
from typing import (
    TYPE_CHECKING,
    Any,
    Final,
    cast,
)

from pandas._config import get_option

from pandas._libs import lib

from pandas import (
    MultiIndex,
    option_context,
)

from pandas.io.common import is_url
from pandas.io.formats.format import (
    DataFrameFormatter,
    get_level_lengths,
)
from pandas.io.formats.printing import pprint_thing

if TYPE_CHECKING:
    from collections.abc import (
        Hashable,
        Iterable,
        Mapping,
    )


class HTMLFormatter:
    """
    Internal class for formatting output data in html.
    This class is intended for shared functionality between
    DataFrame.to_html() and DataFrame._repr_html_().
    Any logic in common with other output formatting methods
    should ideally be inherited from classes in format.py
    and this class responsible for only producing html markup.
    """

    indent_delta: Final = 2

    def __init__(
        self,
        formatter: DataFrameFormatter,
        classes: str | list[str] | tuple[str, ...] | None = None,
        border: int | bool | None = None,
        table_id: str | None = None,
        render_links: bool = False,
    ) -> None:
        self.fmt = formatter
        self.classes = classes

        self.frame = self.fmt.frame
        self.columns = self.fmt.tr_frame.columns
        self.elements: list[str] = []
        self.bold_rows = self.fmt.bold_rows
        self.escape = self.fmt.escape
        self.show_dimensions = self.fmt.show_dimensions
        if border is None or border is True:
            border = cast(int, get_option("display.html.border"))
        elif not border:
            border = None

        self.border = border
        self.table_id = table_id
        self.render_links = render_links

        self.col_space = {}
        is_multi_index = isinstance(self.columns, MultiIndex)
        for column, value in self.fmt.col_space.items():
            col_space_value = f"{value}px" if isinstance(value, int) else value
            self.col_space[column] = col_space_value
            # GH 53885: Handling case where column is index
            # Flatten the data in the multi index and add in the map
            if is_multi_index and isinstance(column, tuple):
                for column_index in column:
                    self.col_space[str(column_index)] = col_space_value

    def to_string(self) -> str:
        lines = self.render()
        if any(isinstance(x, str) for x in lines):
            lines = [str(x) for x in lines]
        return "\n".join(lines)

    def render(self) -> list[str]:
        self._write_table()

        if self.should_show_dimensions:
            by = chr(215)  # ×  # noqa: RUF003
            self.write(
                f"<p>{len(self.frame)} rows {by} {len(self.frame.columns)} columns</p>"
            )

        return self.elements

    @property
    def should_show_dimensions(self) -> bool:
        return self.fmt.should_show_dimensions

    @property
    def show_row_idx_names(self) -> bool:
        return self.fmt.show_row_idx_names

    @property
    def show_col_idx_names(self) -> bool:
        return self.fmt.show_col_idx_names

    @property
    def row_levels(self) -> int:
        if self.fmt.index:
            # showing (row) index
            return self.frame.index.nlevels
        elif self.show_col_idx_names:
            # see gh-22579
            # Column misalignment also occurs for
            # a standard index when the columns index is named.
            # If the row index is not displayed a column of
            # blank cells need to be included before the DataFrame values.
            return 1
        # not showing (row) index
        return 0

    def _get_columns_formatted_values(self) -> Iterable:
        return self.columns

    @property
    def is_truncated(self) -> bool:
        return self.fmt.is_truncated

    @property
    def ncols(self) -> int:
        return len(self.fmt.tr_frame.columns)

    def write(self, s: Any, indent: int = 0) -> None:
        rs = pprint_thing(s)
        self.elements.append(" " * indent + rs)

    def write_th(
        self, s: Any, header: bool = False, indent: int = 0, tags: str | None = None
    ) -> None:
        """
        Method for writing a formatted <th> cell.

        If col_space is set on the formatter then that is used for
        the value of min-width.

        Parameters
        ----------
        s : object
            The data to be written inside the cell.
        header : bool, default False
            Set to True if the <th> is for use inside <thead>.  This will
            cause min-width to be set if there is one.
        indent : int, default 0
            The indentation level of the cell.
        tags : str, default None
            Tags to include in the cell.

        Returns
        -------
        A written <th> cell.
        """
        col_space = self.col_space.get(s, None)

        if header and col_space is not None:
            tags = tags or ""
            tags += f'style="min-width: {col_space};"'

        self._write_cell(s, kind="th", indent=indent, tags=tags)

    def write_td(self, s: Any, indent: int = 0, tags: str | None = None) -> None:
        self._write_cell(s, kind="td", indent=indent, tags=tags)

    def _write_cell(
        self, s: Any, kind: str = "td", indent: int = 0, tags: str | None = None
    ) -> None:
        if tags is not None:
            start_tag = f"<{kind} {tags}>"
        else:
            start_tag = f"<{kind}>"

        if self.escape:
            # escape & first to prevent double escaping of &
            esc = {"&": r"&amp;", "<": r"&lt;", ">": r"&gt;"}
        else:
            esc = {}

        rs = pprint_thing(s, escape_chars=esc).strip()

        if self.render_links and is_url(rs):
            rs_unescaped = pprint_thing(s, escape_chars={}).strip()
            start_tag += f'<a href="{rs_unescaped}" target="_blank">'
            end_a = "</a>"
        else:
            end_a = ""

        self.write(f"{start_tag}{rs}{end_a}</{kind}>", indent)

    def write_tr(
        self,
        line: Iterable,
        indent: int = 0,
        indent_delta: int = 0,
        header: bool = False,
        align: str | None = None,
        tags: dict[int, str] | None = None,
        nindex_levels: int = 0,
    ) -> None:
        if tags is None:
            tags = {}

        if align is None:
            self.write("<tr>", indent)
        else:
            self.write(f'<tr style="text-align: {align};">', indent)
        indent += indent_delta

        for i, s in enumerate(line):
            val_tag = tags.get(i, None)
            if header or (self.bold_rows and i < nindex_levels):
                self.write_th(s, indent=indent, header=header, tags=val_tag)
            else:
                self.write_td(s, indent, tags=val_tag)

        indent -= indent_delta
        self.write("</tr>", indent)

    def _write_table(self, indent: int = 0) -> None:
        _classes = ["dataframe"]  # Default class.
        use_mathjax = get_option("display.html.use_mathjax")
        if not use_mathjax:
            _classes.append("tex2jax_ignore")
        if self.classes is not None:
            if isinstance(self.classes, str):
                self.classes = self.classes.split()
            if not isinstance(self.classes, (list, tuple)):
                raise TypeError(
                    "classes must be a string, list, "
                    f"or tuple, not {type(self.classes)}"
                )
            _classes.extend(self.classes)

        if self.table_id is None:
            id_section = ""
        else:
            id_section = f' id="{self.table_id}"'

        if self.border is None:
            border_attr = ""
        else:
            border_attr = f' border="{self.border}"'

        self.write(
            f'<table{border_attr} class="{" ".join(_classes)}"{id_section}>',
            indent,
        )

        if self.fmt.header or self.show_row_idx_names:
            self._write_header(indent + self.indent_delta)

        self._write_body(indent + self.indent_delta)

        self.write("</table>", indent)

    def _write_col_header(self, indent: int) -> None:
        row: list[Hashable]
        is_truncated_horizontally = self.fmt.is_truncated_horizontally
        if isinstance(self.columns, MultiIndex):
            template = 'colspan="{span:d}" halign="left"'

            sentinel: lib.NoDefault | bool
            if self.fmt.sparsify:
                # GH3547
                sentinel = lib.no_default
            else:
                sentinel = False
            levels = self.columns._format_multi(sparsify=sentinel, include_names=False)
            level_lengths = get_level_lengths(levels, sentinel)
            inner_lvl = len(level_lengths) - 1
            for lnum, (records, values) in enumerate(zip(level_lengths, levels)):
                if is_truncated_horizontally:
                    # modify the header lines
                    ins_col = self.fmt.tr_col_num
                    if self.fmt.sparsify:
                        recs_new = {}
                        # Increment tags after ... col.
                        for tag, span in list(records.items()):
                            if tag >= ins_col:
                                recs_new[tag + 1] = span
                            elif tag + span > ins_col:
                                recs_new[tag] = span + 1
                                if lnum == inner_lvl:
                                    values = (
                                        values[:ins_col] + ("...",) + values[ins_col:]
                                    )
                                else:
                                    # sparse col headers do not receive a ...
                                    values = (
                                        values[:ins_col]
                                        + (values[ins_col - 1],)
                                        + values[ins_col:]
                                    )
                            else:
                                recs_new[tag] = span
                            # if ins_col lies between tags, all col headers
                            # get ...
                            if tag + span == ins_col:
                                recs_new[ins_col] = 1
                                values = values[:ins_col] + ("...",) + values[ins_col:]
                        records = recs_new
                        inner_lvl = len(level_lengths) - 1
                        if lnum == inner_lvl:
                            records[ins_col] = 1
                    else:
                        recs_new = {}
                        for tag, span in list(records.items()):
                            if tag >= ins_col:
                                recs_new[tag + 1] = span
                            else:
                                recs_new[tag] = span
                        recs_new[ins_col] = 1
                        records = recs_new
                        values = values[:ins_col] + ["..."] + values[ins_col:]

                # see gh-22579
                # Column Offset Bug with to_html(index=False) with
                # MultiIndex Columns and Index.
                # Initially fill row with blank cells before column names.
                # TODO: Refactor to remove code duplication with code
                # block below for standard columns index.
                row = [""] * (self.row_levels - 1)
                if self.fmt.index or self.show_col_idx_names:
                    # see gh-22747
                    # If to_html(index_names=False) do not show columns
                    # index names.
                    # TODO: Refactor to use _get_column_name_list from
                    # DataFrameFormatter class and create a
                    # _get_formatted_column_labels function for code
                    # parity with DataFrameFormatter class.
                    if self.fmt.show_index_names:
                        name = self.columns.names[lnum]
                        row.append(pprint_thing(name or ""))
                    else:
                        row.append("")

                tags = {}
                j = len(row)
                for i, v in enumerate(values):
                    if i in records:
                        if records[i] > 1:
                            tags[j] = template.format(span=records[i])
                    else:
                        continue
                    j += 1
                    row.append(v)
                self.write_tr(row, indent, self.indent_delta, tags=tags, header=True)
        else:
            # see gh-22579
            # Column misalignment also occurs for
            # a standard index when the columns index is named.
            # Initially fill row with blank cells before column names.
            # TODO: Refactor to remove code duplication with code block
            # above for columns MultiIndex.
            row = [""] * (self.row_levels - 1)
            if self.fmt.index or self.show_col_idx_names:
                # see gh-22747
                # If to_html(index_names=False) do not show columns
                # index names.
                # TODO: Refactor to use _get_column_name_list from
                # DataFrameFormatter class.
                if self.fmt.show_index_names:
                    row.append(self.columns.name or "")
                else:
                    row.append("")
            row.extend(self._get_columns_formatted_values())
            align = self.fmt.justify

            if is_truncated_horizontally:
                ins_col = self.row_levels + self.fmt.tr_col_num
                row.insert(ins_col, "...")

            self.write_tr(row, indent, self.indent_delta, header=True, align=align)

    def _write_row_header(self, indent: int) -> None:
        is_truncated_horizontally = self.fmt.is_truncated_horizontally
        row = [x if x is not None else "" for x in self.frame.index.names] + [""] * (
            self.ncols + (1 if is_truncated_horizontally else 0)
        )
        self.write_tr(row, indent, self.indent_delta, header=True)

    def _write_header(self, indent: int) -> None:
        self.write("<thead>", indent)

        if self.fmt.header:
            self._write_col_header(indent + self.indent_delta)

        if self.show_row_idx_names:
            self._write_row_header(indent + self.indent_delta)

        self.write("</thead>", indent)

    def _get_formatted_values(self) -> dict[int, list[str]]:
        with option_context("display.max_colwidth", None):
            fmt_values = {i: self.fmt.format_col(i) for i in range(self.ncols)}
        return fmt_values

    def _write_body(self, indent: int) -> None:
        self.write("<tbody>", indent)
        fmt_values = self._get_formatted_values()

        # write values
        if self.fmt.index and isinstance(self.frame.index, MultiIndex):
            self._write_hierarchical_rows(fmt_values, indent + self.indent_delta)
        else:
            self._write_regular_rows(fmt_values, indent + self.indent_delta)

        self.write("</tbody>", indent)

    def _write_regular_rows(
        self, fmt_values: Mapping[int, list[str]], indent: int
    ) -> None:
        is_truncated_horizontally = self.fmt.is_truncated_horizontally
        is_truncated_vertically = self.fmt.is_truncated_vertically

        nrows = len(self.fmt.tr_frame)

        if self.fmt.index:
            fmt = self.fmt._get_formatter("__index__")
            if fmt is not None:
                index_values = self.fmt.tr_frame.index.map(fmt)
            else:
                # only reached with non-Multi index
                index_values = self.fmt.tr_frame.index._format_flat(include_name=False)

        row: list[str] = []
        for i in range(nrows):
            if is_truncated_vertically and i == (self.fmt.tr_row_num):
                str_sep_row = ["..."] * len(row)
                self.write_tr(
                    str_sep_row,
                    indent,
                    self.indent_delta,
                    tags=None,
                    nindex_levels=self.row_levels,
                )

            row = []
            if self.fmt.index:
                row.append(index_values[i])
            # see gh-22579
            # Column misalignment also occurs for
            # a standard index when the columns index is named.
            # Add blank cell before data cells.
            elif self.show_col_idx_names:
                row.append("")
            row.extend(fmt_values[j][i] for j in range(self.ncols))

            if is_truncated_horizontally:
                dot_col_ix = self.fmt.tr_col_num + self.row_levels
                row.insert(dot_col_ix, "...")
            self.write_tr(
                row, indent, self.indent_delta, tags=None, nindex_levels=self.row_levels
            )

    def _write_hierarchical_rows(
        self, fmt_values: Mapping[int, list[str]], indent: int
    ) -> None:
        template = 'rowspan="{span}" valign="top"'

        is_truncated_horizontally = self.fmt.is_truncated_horizontally
        is_truncated_vertically = self.fmt.is_truncated_vertically
        frame = self.fmt.tr_frame
        nrows = len(frame)

        assert isinstance(frame.index, MultiIndex)
        idx_values = frame.index._format_multi(sparsify=False, include_names=False)
        idx_values = list(zip(*idx_values))

        if self.fmt.sparsify:
            # GH3547
            sentinel = lib.no_default
            levels = frame.index._format_multi(sparsify=sentinel, include_names=False)

            level_lengths = get_level_lengths(levels, sentinel)
            inner_lvl = len(level_lengths) - 1
            if is_truncated_vertically:
                # Insert ... row and adjust idx_values and
                # level_lengths to take this into account.
                ins_row = self.fmt.tr_row_num
                inserted = False
                for lnum, records in enumerate(level_lengths):
                    rec_new = {}
                    for tag, span in list(records.items()):
                        if tag >= ins_row:
                            rec_new[tag + 1] = span
                        elif tag + span > ins_row:
                            rec_new[tag] = span + 1

                            # GH 14882 - Make sure insertion done once
                            if not inserted:
                                dot_row = list(idx_values[ins_row - 1])
                                dot_row[-1] = "..."
                                idx_values.insert(ins_row, tuple(dot_row))
                                inserted = True
                            else:
                                dot_row = list(idx_values[ins_row])
                                dot_row[inner_lvl - lnum] = "..."
                                idx_values[ins_row] = tuple(dot_row)
                        else:
                            rec_new[tag] = span
                        # If ins_row lies between tags, all cols idx cols
                        # receive ...
                        if tag + span == ins_row:
                            rec_new[ins_row] = 1
                            if lnum == 0:
                                idx_values.insert(
                                    ins_row, tuple(["..."] * len(level_lengths))
                                )

                            # GH 14882 - Place ... in correct level
                            elif inserted:
                                dot_row = list(idx_values[ins_row])
                                dot_row[inner_lvl - lnum] = "..."
                                idx_values[ins_row] = tuple(dot_row)
                    level_lengths[lnum] = rec_new

                level_lengths[inner_lvl][ins_row] = 1
                for ix_col in fmt_values:
                    fmt_values[ix_col].insert(ins_row, "...")
                nrows += 1

            for i in range(nrows):
                row = []
                tags = {}

                sparse_offset = 0
                j = 0
                for records, v in zip(level_lengths, idx_values[i]):
                    if i in records:
                        if records[i] > 1:
                            tags[j] = template.format(span=records[i])
                    else:
                        sparse_offset += 1
                        continue

                    j += 1
                    row.append(v)

                row.extend(fmt_values[j][i] for j in range(self.ncols))
                if is_truncated_horizontally:
                    row.insert(
                        self.row_levels - sparse_offset + self.fmt.tr_col_num, "..."
                    )
                self.write_tr(
                    row,
                    indent,
                    self.indent_delta,
                    tags=tags,
                    nindex_levels=len(levels) - sparse_offset,
                )
        else:
            row = []
            for i in range(len(frame)):
                if is_truncated_vertically and i == (self.fmt.tr_row_num):
                    str_sep_row = ["..."] * len(row)
                    self.write_tr(
                        str_sep_row,
                        indent,
                        self.indent_delta,
                        tags=None,
                        nindex_levels=self.row_levels,
                    )

                idx_values = list(
                    zip(*frame.index._format_multi(sparsify=False, include_names=False))
                )
                row = []
                row.extend(idx_values[i])
                row.extend(fmt_values[j][i] for j in range(self.ncols))
                if is_truncated_horizontally:
                    row.insert(self.row_levels + self.fmt.tr_col_num, "...")
                self.write_tr(
                    row,
                    indent,
                    self.indent_delta,
                    tags=None,
                    nindex_levels=frame.index.nlevels,
                )


class NotebookFormatter(HTMLFormatter):
    """
    Internal class for formatting output data in html for display in Jupyter
    Notebooks. This class is intended for functionality specific to
    DataFrame._repr_html_() and DataFrame.to_html(notebook=True)
    """

    def _get_formatted_values(self) -> dict[int, list[str]]:
        return {i: self.fmt.format_col(i) for i in range(self.ncols)}

    def _get_columns_formatted_values(self) -> list[str]:
        # only reached with non-Multi Index
        return self.columns._format_flat(include_name=False)

    def write_style(self) -> None:
        # We use the "scoped" attribute here so that the desired
        # style properties for the data frame are not then applied
        # throughout the entire notebook.
        template_first = """\
            <style scoped>"""
        template_last = """\
            </style>"""
        template_select = """\
                .dataframe %s {
                    %s: %s;
                }"""
        element_props = [
            ("tbody tr th:only-of-type", "vertical-align", "middle"),
            ("tbody tr th", "vertical-align", "top"),
        ]
        if isinstance(self.columns, MultiIndex):
            element_props.append(("thead tr th", "text-align", "left"))
            if self.show_row_idx_names:
                element_props.append(
                    ("thead tr:last-of-type th", "text-align", "right")
                )
        else:
            element_props.append(("thead th", "text-align", "right"))
        template_mid = "\n\n".join(template_select % t for t in element_props)
        template = dedent(f"{template_first}\n{template_mid}\n{template_last}")
        self.write(template)

    def render(self) -> list[str]:
        self.write("<div>")
        self.write_style()
        super().render()
        self.write("</div>")
        return self.elements
```
