## Supplementary software v0.2.1 for "Virtual control arms for paediatric myopia trials: external validation of axial-elongation models": info.py

```
from __future__ import annotations

from abc import (
    ABC,
    abstractmethod,
)
import sys
from textwrap import dedent
from typing import TYPE_CHECKING

from pandas._config import get_option

from pandas.io.formats import format as fmt
from pandas.io.formats.printing import pprint_thing

if TYPE_CHECKING:
    from collections.abc import (
        Iterable,
        Iterator,
        Mapping,
        Sequence,
    )

    from pandas._typing import (
        Dtype,
        WriteBuffer,
    )

    from pandas import (
        DataFrame,
        Index,
        Series,
    )


frame_max_cols_sub = dedent(
    """\
    max_cols : int, optional
        When to switch from the verbose to the truncated output. If the
        DataFrame has more than `max_cols` columns, the truncated output
        is used. By default, the setting in
        ``pandas.options.display.max_info_columns`` is used."""
)


show_counts_sub = dedent(
    """\
    show_counts : bool, optional
        Whether to show the non-null counts. By default, this is shown
        only if the DataFrame is smaller than
        ``pandas.options.display.max_info_rows`` and
        ``pandas.options.display.max_info_columns``. A value of True always
        shows the counts, and False never shows the counts."""
)


frame_examples_sub = dedent(
    """\
    >>> int_values = [1, 2, 3, 4, 5]
    >>> text_values = ['alpha', 'beta', 'gamma', 'delta', 'epsilon']
    >>> float_values = [0.0, 0.25, 0.5, 0.75, 1.0]
    >>> df = pd.DataFrame({"int_col": int_values, "text_col": text_values,
    ...                   "float_col": float_values})
    >>> df
        int_col text_col  float_col
    0        1    alpha       0.00
    1        2     beta       0.25
    2        3    gamma       0.50
    3        4    delta       0.75
    4        5  epsilon       1.00

    Prints information of all columns:

    >>> df.info(verbose=True)
    <class 'pandas.core.frame.DataFrame'>
    RangeIndex: 5 entries, 0 to 4
    Data columns (total 3 columns):
     #   Column     Non-Null Count  Dtype
    ---  ------     --------------  -----
     0   int_col    5 non-null      int64
     1   text_col   5 non-null      object
     2   float_col  5 non-null      float64
    dtypes: float64(1), int64(1), object(1)
    memory usage: 248.0+ bytes

    Prints a summary of columns count and its dtypes but not per column
    information:

    >>> df.info(verbose=False)
    <class 'pandas.core.frame.DataFrame'>
    RangeIndex: 5 entries, 0 to 4
    Columns: 3 entries, int_col to float_col
    dtypes: float64(1), int64(1), object(1)
    memory usage: 248.0+ bytes

    Pipe output of DataFrame.info to buffer instead of sys.stdout, get
    buffer content and writes to a text file:

    >>> import io
    >>> buffer = io.StringIO()
    >>> df.info(buf=buffer)
    >>> s = buffer.getvalue()
    >>> with open("df_info.txt", "w",
    ...           encoding="utf-8") as f:  # doctest: +SKIP
    ...     f.write(s)
    260

    The `memory_usage` parameter allows deep introspection mode, specially
    useful for big DataFrames and fine-tune memory optimization:

    >>> random_strings_array = np.random.choice(['a', 'b', 'c'], 10 ** 6)
    >>> df = pd.DataFrame({
    ...     'column_1': np.random.choice(['a', 'b', 'c'], 10 ** 6),
    ...     'column_2': np.random.choice(['a', 'b', 'c'], 10 ** 6),
    ...     'column_3': np.random.choice(['a', 'b', 'c'], 10 ** 6)
    ... })
    >>> df.info()
    <class 'pandas.core.frame.DataFrame'>
    RangeIndex: 1000000 entries, 0 to 999999
    Data columns (total 3 columns):
     #   Column    Non-Null Count    Dtype
    ---  ------    --------------    -----
     0   column_1  1000000 non-null  object
     1   column_2  1000000 non-null  object
     2   column_3  1000000 non-null  object
    dtypes: object(3)
    memory usage: 22.9+ MB

    >>> df.info(memory_usage='deep')
    <class 'pandas.core.frame.DataFrame'>
    RangeIndex: 1000000 entries, 0 to 999999
    Data columns (total 3 columns):
     #   Column    Non-Null Count    Dtype
    ---  ------    --------------    -----
     0   column_1  1000000 non-null  object
     1   column_2  1000000 non-null  object
     2   column_3  1000000 non-null  object
    dtypes: object(3)
    memory usage: 165.9 MB"""
)


frame_see_also_sub = dedent(
    """\
    DataFrame.describe: Generate descriptive statistics of DataFrame
        columns.
    DataFrame.memory_usage: Memory usage of DataFrame columns."""
)


frame_sub_kwargs = {
    "klass": "DataFrame",
    "type_sub": " and columns",
    "max_cols_sub": frame_max_cols_sub,
    "show_counts_sub": show_counts_sub,
    "examples_sub": frame_examples_sub,
    "see_also_sub": frame_see_also_sub,
    "version_added_sub": "",
}


series_examples_sub = dedent(
    """\
    >>> int_values = [1, 2, 3, 4, 5]
    >>> text_values = ['alpha', 'beta', 'gamma', 'delta', 'epsilon']
    >>> s = pd.Series(text_values, index=int_values)
    >>> s.info()
    <class 'pandas.core.series.Series'>
    Index: 5 entries, 1 to 5
    Series name: None
    Non-Null Count  Dtype
    --------------  -----
    5 non-null      object
    dtypes: object(1)
    memory usage: 80.0+ bytes

    Prints a summary excluding information about its values:

    >>> s.info(verbose=False)
    <class 'pandas.core.series.Series'>
    Index: 5 entries, 1 to 5
    dtypes: object(1)
    memory usage: 80.0+ bytes

    Pipe output of Series.info to buffer instead of sys.stdout, get
    buffer content and writes to a text file:

    >>> import io
    >>> buffer = io.StringIO()
    >>> s.info(buf=buffer)
    >>> s = buffer.getvalue()
    >>> with open("df_info.txt", "w",
    ...           encoding="utf-8") as f:  # doctest: +SKIP
    ...     f.write(s)
    260

    The `memory_usage` parameter allows deep introspection mode, specially
    useful for big Series and fine-tune memory optimization:

    >>> random_strings_array = np.random.choice(['a', 'b', 'c'], 10 ** 6)
    >>> s = pd.Series(np.random.choice(['a', 'b', 'c'], 10 ** 6))
    >>> s.info()
    <class 'pandas.core.series.Series'>
    RangeIndex: 1000000 entries, 0 to 999999
    Series name: None
    Non-Null Count    Dtype
    --------------    -----
    1000000 non-null  object
    dtypes: object(1)
    memory usage: 7.6+ MB

    >>> s.info(memory_usage='deep')
    <class 'pandas.core.series.Series'>
    RangeIndex: 1000000 entries, 0 to 999999
    Series name: None
    Non-Null Count    Dtype
    --------------    -----
    1000000 non-null  object
    dtypes: object(1)
    memory usage: 55.3 MB"""
)


series_see_also_sub = dedent(
    """\
    Series.describe: Generate descriptive statistics of Series.
    Series.memory_usage: Memory usage of Series."""
)


series_sub_kwargs = {
    "klass": "Series",
    "type_sub": "",
    "max_cols_sub": "",
    "show_counts_sub": show_counts_sub,
    "examples_sub": series_examples_sub,
    "see_also_sub": series_see_also_sub,
    "version_added_sub": "\n.. versionadded:: 1.4.0\n",
}


INFO_DOCSTRING = dedent(
    """
    Print a concise summary of a {klass}.

    This method prints information about a {klass} including
    the index dtype{type_sub}, non-null values and memory usage.
    {version_added_sub}\

    Parameters
    ----------
    verbose : bool, optional
        Whether to print the full summary. By default, the setting in
        ``pandas.options.display.max_info_columns`` is followed.
    buf : writable buffer, defaults to sys.stdout
        Where to send the output. By default, the output is printed to
        sys.stdout. Pass a writable buffer if you need to further process
        the output.
    {max_cols_sub}
    memory_usage : bool, str, optional
        Specifies whether total memory usage of the {klass}
        elements (including the index) should be displayed. By default,
        this follows the ``pandas.options.display.memory_usage`` setting.

        True always show memory usage. False never shows memory usage.
        A value of 'deep' is equivalent to "True with deep introspection".
        Memory usage is shown in human-readable units (base-2
        representation). Without deep introspection a memory estimation is
        made based in column dtype and number of rows assuming values
        consume the same memory amount for corresponding dtypes. With deep
        memory introspection, a real memory usage calculation is performed
        at the cost of computational resources. See the
        :ref:`Frequently Asked Questions <df-memory-usage>` for more
        details.
    {show_counts_sub}

    Returns
    -------
    None
        This method prints a summary of a {klass} and returns None.

    See Also
    --------
    {see_also_sub}

    Examples
    --------
    {examples_sub}
    """
)


def _put_str(s: str | Dtype, space: int) -> str:
    """
    Make string of specified length, padding to the right if necessary.

    Parameters
    ----------
    s : Union[str, Dtype]
        String to be formatted.
    space : int
        Length to force string to be of.

    Returns
    -------
    str
        String coerced to given length.

    Examples
    --------
    >>> pd.io.formats.info._put_str("panda", 6)
    'panda '
    >>> pd.io.formats.info._put_str("panda", 4)
    'pand'
    """
    return str(s)[:space].ljust(space)


def _sizeof_fmt(num: float, size_qualifier: str) -> str:
    """
    Return size in human readable format.

    Parameters
    ----------
    num : int
        Size in bytes.
    size_qualifier : str
        Either empty, or '+' (if lower bound).

    Returns
    -------
    str
        Size in human readable format.

    Examples
    --------
    >>> _sizeof_fmt(23028, '')
    '22.5 KB'

    >>> _sizeof_fmt(23028, '+')
    '22.5+ KB'
    """
    for x in ["bytes", "KB", "MB", "GB", "TB"]:
        if num < 1024.0:
            return f"{num:3.1f}{size_qualifier} {x}"
        num /= 1024.0
    return f"{num:3.1f}{size_qualifier} PB"


def _initialize_memory_usage(
    memory_usage: bool | str | None = None,
) -> bool | str:
    """Get memory usage based on inputs and display options."""
    if memory_usage is None:
        memory_usage = get_option("display.memory_usage")
    return memory_usage


class _BaseInfo(ABC):
    """
    Base class for DataFrameInfo and SeriesInfo.

    Parameters
    ----------
    data : DataFrame or Series
        Either dataframe or series.
    memory_usage : bool or str, optional
        If "deep", introspect the data deeply by interrogating object dtypes
        for system-level memory consumption, and include it in the returned
        values.
    """

    data: DataFrame | Series
    memory_usage: bool | str

    @property
    @abstractmethod
    def dtypes(self) -> Iterable[Dtype]:
        """
        Dtypes.

        Returns
        -------
        dtypes : sequence
            Dtype of each of the DataFrame's columns (or one series column).
        """

    @property
    @abstractmethod
    def dtype_counts(self) -> Mapping[str, int]:
        """Mapping dtype - number of counts."""

    @property
    @abstractmethod
    def non_null_counts(self) -> Sequence[int]:
        """Sequence of non-null counts for all columns or column (if series)."""

    @property
    @abstractmethod
    def memory_usage_bytes(self) -> int:
        """
        Memory usage in bytes.

        Returns
        -------
        memory_usage_bytes : int
            Object's total memory usage in bytes.
        """

    @property
    def memory_usage_string(self) -> str:
        """Memory usage in a form of human readable string."""
        return f"{_sizeof_fmt(self.memory_usage_bytes, self.size_qualifier)}\n"

    @property
    def size_qualifier(self) -> str:
        size_qualifier = ""
        if self.memory_usage:
            if self.memory_usage != "deep":
                # size_qualifier is just a best effort; not guaranteed to catch
                # all cases (e.g., it misses categorical data even with object
                # categories)
                if (
                    "object" in self.dtype_counts
                    or self.data.index._is_memory_usage_qualified()
                ):
                    size_qualifier = "+"
        return size_qualifier

    @abstractmethod
    def render(
        self,
        *,
        buf: WriteBuffer[str] | None,
        max_cols: int | None,
        verbose: bool | None,
        show_counts: bool | None,
    ) -> None:
        pass


class DataFrameInfo(_BaseInfo):
    """
    Class storing dataframe-specific info.
    """

    def __init__(
        self,
        data: DataFrame,
        memory_usage: bool | str | None = None,
    ) -> None:
        self.data: DataFrame = data
        self.memory_usage = _initialize_memory_usage(memory_usage)

    @property
    def dtype_counts(self) -> Mapping[str, int]:
        return _get_dataframe_dtype_counts(self.data)

    @property
    def dtypes(self) -> Iterable[Dtype]:
        """
        Dtypes.

        Returns
        -------
        dtypes
            Dtype of each of the DataFrame's columns.
        """
        return self.data.dtypes

    @property
    def ids(self) -> Index:
        """
        Column names.

        Returns
        -------
        ids : Index
            DataFrame's column names.
        """
        return self.data.columns

    @property
    def col_count(self) -> int:
        """Number of columns to be summarized."""
        return len(self.ids)

    @property
    def non_null_counts(self) -> Sequence[int]:
        """Sequence of non-null counts for all columns or column (if series)."""
        return self.data.count()

    @property
    def memory_usage_bytes(self) -> int:
        deep = self.memory_usage == "deep"
        return self.data.memory_usage(index=True, deep=deep).sum()

    def render(
        self,
        *,
        buf: WriteBuffer[str] | None,
        max_cols: int | None,
        verbose: bool | None,
        show_counts: bool | None,
    ) -> None:
        printer = _DataFrameInfoPrinter(
            info=self,
            max_cols=max_cols,
            verbose=verbose,
            show_counts=show_counts,
        )
        printer.to_buffer(buf)


class SeriesInfo(_BaseInfo):
    """
    Class storing series-specific info.
    """

    def __init__(
        self,
        data: Series,
        memory_usage: bool | str | None = None,
    ) -> None:
        self.data: Series = data
        self.memory_usage = _initialize_memory_usage(memory_usage)

    def render(
        self,
        *,
        buf: WriteBuffer[str] | None = None,
        max_cols: int | None = None,
        verbose: bool | None = None,
        show_counts: bool | None = None,
    ) -> None:
        if max_cols is not None:
            raise ValueError(
                "Argument `max_cols` can only be passed "
                "in DataFrame.info, not Series.info"
            )
        printer = _SeriesInfoPrinter(
            info=self,
            verbose=verbose,
            show_counts=show_counts,
        )
        printer.to_buffer(buf)

    @property
    def non_null_counts(self) -> Sequence[int]:
        return [self.data.count()]

    @property
    def dtypes(self) -> Iterable[Dtype]:
        return [self.data.dtypes]

    @property
    def dtype_counts(self) -> Mapping[str, int]:
        from pandas.core.frame import DataFrame

        return _get_dataframe_dtype_counts(DataFrame(self.data))

    @property
    def memory_usage_bytes(self) -> int:
        """Memory usage in bytes.

        Returns
        -------
        memory_usage_bytes : int
            Object's total memory usage in bytes.
        """
        deep = self.memory_usage == "deep"
        return self.data.memory_usage(index=True, deep=deep)


class _InfoPrinterAbstract:
    """
    Class for printing dataframe or series info.
    """

    def to_buffer(self, buf: WriteBuffer[str] | None = None) -> None:
        """Save dataframe info into buffer."""
        table_builder = self._create_table_builder()
        lines = table_builder.get_lines()
        if buf is None:  # pragma: no cover
            buf = sys.stdout
        fmt.buffer_put_lines(buf, lines)

    @abstractmethod
    def _create_table_builder(self) -> _TableBuilderAbstract:
        """Create instance of table builder."""


class _DataFrameInfoPrinter(_InfoPrinterAbstract):
    """
    Class for printing dataframe info.

    Parameters
    ----------
    info : DataFrameInfo
        Instance of DataFrameInfo.
    max_cols : int, optional
        When to switch from the verbose to the truncated output.
    verbose : bool, optional
        Whether to print the full summary.
    show_counts : bool, optional
        Whether to show the non-null counts.
    """

    def __init__(
        self,
        info: DataFrameInfo,
        max_cols: int | None = None,
        verbose: bool | None = None,
        show_counts: bool | None = None,
    ) -> None:
        self.info = info
        self.data = info.data
        self.verbose = verbose
        self.max_cols = self._initialize_max_cols(max_cols)
        self.show_counts = self._initialize_show_counts(show_counts)

    @property
    def max_rows(self) -> int:
        """Maximum info rows to be displayed."""
        return get_option("display.max_info_rows", len(self.data) + 1)

    @property
    def exceeds_info_cols(self) -> bool:
        """Check if number of columns to be summarized does not exceed maximum."""
        return bool(self.col_count > self.max_cols)

    @property
    def exceeds_info_rows(self) -> bool:
        """Check if number of rows to be summarized does not exceed maximum."""
        return bool(len(self.data) > self.max_rows)

    @property
    def col_count(self) -> int:
        """Number of columns to be summarized."""
        return self.info.col_count

    def _initialize_max_cols(self, max_cols: int | None) -> int:
        if max_cols is None:
            return get_option("display.max_info_columns", self.col_count + 1)
        return max_cols

    def _initialize_show_counts(self, show_counts: bool | None) -> bool:
        if show_counts is None:
            return bool(not self.exceeds_info_cols and not self.exceeds_info_rows)
        else:
            return show_counts

    def _create_table_builder(self) -> _DataFrameTableBuilder:
        """
        Create instance of table builder based on verbosity and display settings.
        """
        if self.verbose:
            return _DataFrameTableBuilderVerbose(
                info=self.info,
                with_counts=self.show_counts,
            )
        elif self.verbose is False:  # specifically set to False, not necessarily None
            return _DataFrameTableBuilderNonVerbose(info=self.info)
        elif self.exceeds_info_cols:
            return _DataFrameTableBuilderNonVerbose(info=self.info)
        else:
            return _DataFrameTableBuilderVerbose(
                info=self.info,
                with_counts=self.show_counts,
            )


class _SeriesInfoPrinter(_InfoPrinterAbstract):
    """Class for printing series info.

    Parameters
    ----------
    info : SeriesInfo
        Instance of SeriesInfo.
    verbose : bool, optional
        Whether to print the full summary.
    show_counts : bool, optional
        Whether to show the non-null counts.
    """

    def __init__(
        self,
        info: SeriesInfo,
        verbose: bool | None = None,
        show_counts: bool | None = None,
    ) -> None:
        self.info = info
        self.data = info.data
        self.verbose = verbose
        self.show_counts = self._initialize_show_counts(show_counts)

    def _create_table_builder(self) -> _SeriesTableBuilder:
        """
        Create instance of table builder based on verbosity.
        """
        if self.verbose or self.verbose is None:
            return _SeriesTableBuilderVerbose(
                info=self.info,
                with_counts=self.show_counts,
            )
        else:
            return _SeriesTableBuilderNonVerbose(info=self.info)

    def _initialize_show_counts(self, show_counts: bool | None) -> bool:
        if show_counts is None:
            return True
        else:
            return show_counts


class _TableBuilderAbstract(ABC):
    """
    Abstract builder for info table.
    """

    _lines: list[str]
    info: _BaseInfo

    @abstractmethod
    def get_lines(self) -> list[str]:
        """Product in a form of list of lines (strings)."""

    @property
    def data(self) -> DataFrame | Series:
        return self.info.data

    @property
    def dtypes(self) -> Iterable[Dtype]:
        """Dtypes of each of the DataFrame's columns."""
        return self.info.dtypes

    @property
    def dtype_counts(self) -> Mapping[str, int]:
        """Mapping dtype - number of counts."""
        return self.info.dtype_counts

    @property
    def display_memory_usage(self) -> bool:
        """Whether to display memory usage."""
        return bool(self.info.memory_usage)

    @property
    def memory_usage_string(self) -> str:
        """Memory usage string with proper size qualifier."""
        return self.info.memory_usage_string

    @property
    def non_null_counts(self) -> Sequence[int]:
        return self.info.non_null_counts

    def add_object_type_line(self) -> None:
        """Add line with string representation of dataframe to the table."""
        self._lines.append(str(type(self.data)))

    def add_index_range_line(self) -> None:
        """Add line with range of indices to the table."""
        self._lines.append(self.data.index._summary())

    def add_dtypes_line(self) -> None:
        """Add summary line with dtypes present in dataframe."""
        collected_dtypes = [
            f"{key}({val:d})" for key, val in sorted(self.dtype_counts.items())
        ]
        self._lines.append(f"dtypes: {', '.join(collected_dtypes)}")


class _DataFrameTableBuilder(_TableBuilderAbstract):
    """
    Abstract builder for dataframe info table.

    Parameters
    ----------
    info : DataFrameInfo.
        Instance of DataFrameInfo.
    """

    def __init__(self, *, info: DataFrameInfo) -> None:
        self.info: DataFrameInfo = info

    def get_lines(self) -> list[str]:
        self._lines = []
        if self.col_count == 0:
            self._fill_empty_info()
        else:
            self._fill_non_empty_info()
        return self._lines

    def _fill_empty_info(self) -> None:
        """Add lines to the info table, pertaining to empty dataframe."""
        self.add_object_type_line()
        self.add_index_range_line()
        self._lines.append(f"Empty {type(self.data).__name__}\n")

    @abstractmethod
    def _fill_non_empty_info(self) -> None:
        """Add lines to the info table, pertaining to non-empty dataframe."""

    @property
    def data(self) -> DataFrame:
        """DataFrame."""
        return self.info.data

    @property
    def ids(self) -> Index:
        """Dataframe columns."""
        return self.info.ids

    @property
    def col_count(self) -> int:
        """Number of dataframe columns to be summarized."""
        return self.info.col_count

    def add_memory_usage_line(self) -> None:
        """Add line containing memory usage."""
        self._lines.append(f"memory usage: {self.memory_usage_string}")


class _DataFrameTableBuilderNonVerbose(_DataFrameTableBuilder):
    """
    Dataframe info table builder for non-verbose output.
    """

    def _fill_non_empty_info(self) -> None:
        """Add lines to the info table, pertaining to non-empty dataframe."""
        self.add_object_type_line()
        self.add_index_range_line()
        self.add_columns_summary_line()
        self.add_dtypes_line()
        if self.display_memory_usage:
            self.add_memory_usage_line()

    def add_columns_summary_line(self) -> None:
        self._lines.append(self.ids._summary(name="Columns"))


class _TableBuilderVerboseMixin(_TableBuilderAbstract):
    """
    Mixin for verbose info output.
    """

    SPACING: str = " " * 2
    strrows: Sequence[Sequence[str]]
    gross_column_widths: Sequence[int]
    with_counts: bool

    @property
    @abstractmethod
    def headers(self) -> Sequence[str]:
        """Headers names of the columns in verbose table."""

    @property
    def header_column_widths(self) -> Sequence[int]:
        """Widths of header columns (only titles)."""
        return [len(col) for col in self.headers]

    def _get_gross_column_widths(self) -> Sequence[int]:
        """Get widths of columns containing both headers and actual content."""
        body_column_widths = self._get_body_column_widths()
        return [
            max(*widths)
            for widths in zip(self.header_column_widths, body_column_widths)
        ]

    def _get_body_column_widths(self) -> Sequence[int]:
        """Get widths of table content columns."""
        strcols: Sequence[Sequence[str]] = list(zip(*self.strrows))
        return [max(len(x) for x in col) for col in strcols]

    def _gen_rows(self) -> Iterator[Sequence[str]]:
        """
        Generator function yielding rows content.

        Each element represents a row comprising a sequence of strings.
        """
        if self.with_counts:
            return self._gen_rows_with_counts()
        else:
            return self._gen_rows_without_counts()

    @abstractmethod
    def _gen_rows_with_counts(self) -> Iterator[Sequence[str]]:
        """Iterator with string representation of body data with counts."""

    @abstractmethod
    def _gen_rows_without_counts(self) -> Iterator[Sequence[str]]:
        """Iterator with string representation of body data without counts."""

    def add_header_line(self) -> None:
        header_line = self.SPACING.join(
            [
                _put_str(header, col_width)
                for header, col_width in zip(self.headers, self.gross_column_widths)
            ]
        )
        self._lines.append(header_line)

    def add_separator_line(self) -> None:
        separator_line = self.SPACING.join(
            [
                _put_str("-" * header_colwidth, gross_colwidth)
                for header_colwidth, gross_colwidth in zip(
                    self.header_column_widths, self.gross_column_widths
                )
            ]
        )
        self._lines.append(separator_line)

    def add_body_lines(self) -> None:
        for row in self.strrows:
            body_line = self.SPACING.join(
                [
                    _put_str(col, gross_colwidth)
                    for col, gross_colwidth in zip(row, self.gross_column_widths)
                ]
            )
            self._lines.append(body_line)

    def _gen_non_null_counts(self) -> Iterator[str]:
        """Iterator with string representation of non-null counts."""
        for count in self.non_null_counts:
            yield f"{count} non-null"

    def _gen_dtypes(self) -> Iterator[str]:
        """Iterator with string representation of column dtypes."""
        for dtype in self.dtypes:
            yield pprint_thing(dtype)


class _DataFrameTableBuilderVerbose(_DataFrameTableBuilder, _TableBuilderVerboseMixin):
    """
    Dataframe info table builder for verbose output.
    """

    def __init__(
        self,
        *,
        info: DataFrameInfo,
        with_counts: bool,
    ) -> None:
        self.info = info
        self.with_counts = with_counts
        self.strrows: Sequence[Sequence[str]] = list(self._gen_rows())
        self.gross_column_widths: Sequence[int] = self._get_gross_column_widths()

    def _fill_non_empty_info(self) -> None:
        """Add lines to the info table, pertaining to non-empty dataframe."""
        self.add_object_type_line()
        self.add_index_range_line()
        self.add_columns_summary_line()
        self.add_header_line()
        self.add_separator_line()
        self.add_body_lines()
        self.add_dtypes_line()
        if self.display_memory_usage:
            self.add_memory_usage_line()

    @property
    def headers(self) -> Sequence[str]:
        """Headers names of the columns in verbose table."""
        if self.with_counts:
            return [" # ", "Column", "Non-Null Count", "Dtype"]
        return [" # ", "Column", "Dtype"]

    def add_columns_summary_line(self) -> None:
        self._lines.append(f"Data columns (total {self.col_count} columns):")

    def _gen_rows_without_counts(self) -> Iterator[Sequence[str]]:
        """Iterator with string representation of body data without counts."""
        yield from zip(
            self._gen_line_numbers(),
            self._gen_columns(),
            self._gen_dtypes(),
        )

    def _gen_rows_with_counts(self) -> Iterator[Sequence[str]]:
        """Iterator with string representation of body data with counts."""
        yield from zip(
            self._gen_line_numbers(),
            self._gen_columns(),
            self._gen_non_null_counts(),
            self._gen_dtypes(),
        )

    def _gen_line_numbers(self) -> Iterator[str]:
        """Iterator with string representation of column numbers."""
        for i, _ in enumerate(self.ids):
            yield f" {i}"

    def _gen_columns(self) -> Iterator[str]:
        """Iterator with string representation of column names."""
        for col in self.ids:
            yield pprint_thing(col)


class _SeriesTableBuilder(_TableBuilderAbstract):
    """
    Abstract builder for series info table.

    Parameters
    ----------
    info : SeriesInfo.
        Instance of SeriesInfo.
    """

    def __init__(self, *, info: SeriesInfo) -> None:
        self.info: SeriesInfo = info

    def get_lines(self) -> list[str]:
        self._lines = []
        self._fill_non_empty_info()
        return self._lines

    @property
    def data(self) -> Series:
        """Series."""
        return self.info.data

    def add_memory_usage_line(self) -> None:
        """Add line containing memory usage."""
        self._lines.append(f"memory usage: {self.memory_usage_string}")

    @abstractmethod
    def _fill_non_empty_info(self) -> None:
        """Add lines to the info table, pertaining to non-empty series."""


class _SeriesTableBuilderNonVerbose(_SeriesTableBuilder):
    """
    Series info table builder for non-verbose output.
    """

    def _fill_non_empty_info(self) -> None:
        """Add lines to the info table, pertaining to non-empty series."""
        self.add_object_type_line()
        self.add_index_range_line()
        self.add_dtypes_line()
        if self.display_memory_usage:
            self.add_memory_usage_line()


class _SeriesTableBuilderVerbose(_SeriesTableBuilder, _TableBuilderVerboseMixin):
    """
    Series info table builder for verbose output.
    """

    def __init__(
        self,
        *,
        info: SeriesInfo,
        with_counts: bool,
    ) -> None:
        self.info = info
        self.with_counts = with_counts
        self.strrows: Sequence[Sequence[str]] = list(self._gen_rows())
        self.gross_column_widths: Sequence[int] = self._get_gross_column_widths()

    def _fill_non_empty_info(self) -> None:
        """Add lines to the info table, pertaining to non-empty series."""
        self.add_object_type_line()
        self.add_index_range_line()
        self.add_series_name_line()
        self.add_header_line()
        self.add_separator_line()
        self.add_body_lines()
        self.add_dtypes_line()
        if self.display_memory_usage:
            self.add_memory_usage_line()

    def add_series_name_line(self) -> None:
        self._lines.append(f"Series name: {self.data.name}")

    @property
    def headers(self) -> Sequence[str]:
        """Headers names of the columns in verbose table."""
        if self.with_counts:
            return ["Non-Null Count", "Dtype"]
        return ["Dtype"]

    def _gen_rows_without_counts(self) -> Iterator[Sequence[str]]:
        """Iterator with string representation of body data without counts."""
        yield from self._gen_dtypes()

    def _gen_rows_with_counts(self) -> Iterator[Sequence[str]]:
        """Iterator with string representation of body data with counts."""
        yield from zip(
            self._gen_non_null_counts(),
            self._gen_dtypes(),
        )


def _get_dataframe_dtype_counts(df: DataFrame) -> Mapping[str, int]:
    """
    Create mapping between datatypes and their number of occurrences.
    """
    # groupby dtype.name to collect e.g. Categorical columns
    return df.dtypes.value_counts().groupby(lambda x: x.name).sum()
```
