## Supplementary software v0.2.1 for "Virtual control arms for paediatric myopia trials: external validation of axial-elongation models": printing.py

```
"""
Printing tools.
"""
from __future__ import annotations

from collections.abc import (
    Iterable,
    Mapping,
    Sequence,
)
import sys
from typing import (
    Any,
    Callable,
    TypeVar,
    Union,
)
from unicodedata import east_asian_width

from pandas._config import get_option

from pandas.core.dtypes.inference import is_sequence

from pandas.io.formats.console import get_console_size

EscapeChars = Union[Mapping[str, str], Iterable[str]]
_KT = TypeVar("_KT")
_VT = TypeVar("_VT")


def adjoin(space: int, *lists: list[str], **kwargs) -> str:
    """
    Glues together two sets of strings using the amount of space requested.
    The idea is to prettify.

    ----------
    space : int
        number of spaces for padding
    lists : str
        list of str which being joined
    strlen : callable
        function used to calculate the length of each str. Needed for unicode
        handling.
    justfunc : callable
        function used to justify str. Needed for unicode handling.
    """
    strlen = kwargs.pop("strlen", len)
    justfunc = kwargs.pop("justfunc", _adj_justify)

    newLists = []
    lengths = [max(map(strlen, x)) + space for x in lists[:-1]]
    # not the last one
    lengths.append(max(map(len, lists[-1])))
    maxLen = max(map(len, lists))
    for i, lst in enumerate(lists):
        nl = justfunc(lst, lengths[i], mode="left")
        nl = ([" " * lengths[i]] * (maxLen - len(lst))) + nl
        newLists.append(nl)
    toJoin = zip(*newLists)
    return "\n".join("".join(lines) for lines in toJoin)


def _adj_justify(texts: Iterable[str], max_len: int, mode: str = "right") -> list[str]:
    """
    Perform ljust, center, rjust against string or list-like
    """
    if mode == "left":
        return [x.ljust(max_len) for x in texts]
    elif mode == "center":
        return [x.center(max_len) for x in texts]
    else:
        return [x.rjust(max_len) for x in texts]


# Unicode consolidation
# ---------------------
#
# pprinting utility functions for generating Unicode text or
# bytes(3.x)/str(2.x) representations of objects.
# Try to use these as much as possible rather than rolling your own.
#
# When to use
# -----------
#
# 1) If you're writing code internal to pandas (no I/O directly involved),
#    use pprint_thing().
#
#    It will always return unicode text which can handled by other
#    parts of the package without breakage.
#
# 2) if you need to write something out to file, use
#    pprint_thing_encoded(encoding).
#
#    If no encoding is specified, it defaults to utf-8. Since encoding pure
#    ascii with utf-8 is a no-op you can safely use the default utf-8 if you're
#    working with straight ascii.


def _pprint_seq(
    seq: Sequence, _nest_lvl: int = 0, max_seq_items: int | None = None, **kwds
) -> str:
    """
    internal. pprinter for iterables. you should probably use pprint_thing()
    rather than calling this directly.

    bounds length of printed sequence, depending on options
    """
    if isinstance(seq, set):
        fmt = "{{{body}}}"
    else:
        fmt = "[{body}]" if hasattr(seq, "__setitem__") else "({body})"

    if max_seq_items is False:
        nitems = len(seq)
    else:
        nitems = max_seq_items or get_option("max_seq_items") or len(seq)

    s = iter(seq)
    # handle sets, no slicing
    r = [
        pprint_thing(next(s), _nest_lvl + 1, max_seq_items=max_seq_items, **kwds)
        for i in range(min(nitems, len(seq)))
    ]
    body = ", ".join(r)

    if nitems < len(seq):
        body += ", ..."
    elif isinstance(seq, tuple) and len(seq) == 1:
        body += ","

    return fmt.format(body=body)


def _pprint_dict(
    seq: Mapping, _nest_lvl: int = 0, max_seq_items: int | None = None, **kwds
) -> str:
    """
    internal. pprinter for iterables. you should probably use pprint_thing()
    rather than calling this directly.
    """
    fmt = "{{{things}}}"
    pairs = []

    pfmt = "{key}: {val}"

    if max_seq_items is False:
        nitems = len(seq)
    else:
        nitems = max_seq_items or get_option("max_seq_items") or len(seq)

    for k, v in list(seq.items())[:nitems]:
        pairs.append(
            pfmt.format(
                key=pprint_thing(k, _nest_lvl + 1, max_seq_items=max_seq_items, **kwds),
                val=pprint_thing(v, _nest_lvl + 1, max_seq_items=max_seq_items, **kwds),
            )
        )

    if nitems < len(seq):
        return fmt.format(things=", ".join(pairs) + ", ...")
    else:
        return fmt.format(things=", ".join(pairs))


def pprint_thing(
    thing: Any,
    _nest_lvl: int = 0,
    escape_chars: EscapeChars | None = None,
    default_escapes: bool = False,
    quote_strings: bool = False,
    max_seq_items: int | None = None,
) -> str:
    """
    This function is the sanctioned way of converting objects
    to a string representation and properly handles nested sequences.

    Parameters
    ----------
    thing : anything to be formatted
    _nest_lvl : internal use only. pprint_thing() is mutually-recursive
        with pprint_sequence, this argument is used to keep track of the
        current nesting level, and limit it.
    escape_chars : list or dict, optional
        Characters to escape. If a dict is passed the values are the
        replacements
    default_escapes : bool, default False
        Whether the input escape characters replaces or adds to the defaults
    max_seq_items : int or None, default None
        Pass through to other pretty printers to limit sequence printing

    Returns
    -------
    str
    """

    def as_escaped_string(
        thing: Any, escape_chars: EscapeChars | None = escape_chars
    ) -> str:
        translate = {"\t": r"\t", "\n": r"\n", "\r": r"\r"}
        if isinstance(escape_chars, dict):
            if default_escapes:
                translate.update(escape_chars)
            else:
                translate = escape_chars
            escape_chars = list(escape_chars.keys())
        else:
            escape_chars = escape_chars or ()

        result = str(thing)
        for c in escape_chars:
            result = result.replace(c, translate[c])
        return result

    if hasattr(thing, "__next__"):
        return str(thing)
    elif isinstance(thing, dict) and _nest_lvl < get_option(
        "display.pprint_nest_depth"
    ):
        result = _pprint_dict(
            thing, _nest_lvl, quote_strings=True, max_seq_items=max_seq_items
        )
    elif is_sequence(thing) and _nest_lvl < get_option("display.pprint_nest_depth"):
        result = _pprint_seq(
            thing,
            _nest_lvl,
            escape_chars=escape_chars,
            quote_strings=quote_strings,
            max_seq_items=max_seq_items,
        )
    elif isinstance(thing, str) and quote_strings:
        result = f"'{as_escaped_string(thing)}'"
    else:
        result = as_escaped_string(thing)

    return result


def pprint_thing_encoded(
    object, encoding: str = "utf-8", errors: str = "replace"
) -> bytes:
    value = pprint_thing(object)  # get unicode representation of object
    return value.encode(encoding, errors)


def enable_data_resource_formatter(enable: bool) -> None:
    if "IPython" not in sys.modules:
        # definitely not in IPython
        return
    from IPython import get_ipython

    ip = get_ipython()
    if ip is None:
        # still not in IPython
        return

    formatters = ip.display_formatter.formatters
    mimetype = "application/vnd.dataresource+json"

    if enable:
        if mimetype not in formatters:
            # define tableschema formatter
            from IPython.core.formatters import BaseFormatter
            from traitlets import ObjectName

            class TableSchemaFormatter(BaseFormatter):
                print_method = ObjectName("_repr_data_resource_")
                _return_type = (dict,)

            # register it:
            formatters[mimetype] = TableSchemaFormatter()
        # enable it if it's been disabled:
        formatters[mimetype].enabled = True
    # unregister tableschema mime-type
    elif mimetype in formatters:
        formatters[mimetype].enabled = False


def default_pprint(thing: Any, max_seq_items: int | None = None) -> str:
    return pprint_thing(
        thing,
        escape_chars=("\t", "\r", "\n"),
        quote_strings=True,
        max_seq_items=max_seq_items,
    )


def format_object_summary(
    obj,
    formatter: Callable,
    is_justify: bool = True,
    name: str | None = None,
    indent_for_name: bool = True,
    line_break_each_value: bool = False,
) -> str:
    """
    Return the formatted obj as a unicode string

    Parameters
    ----------
    obj : object
        must be iterable and support __getitem__
    formatter : callable
        string formatter for an element
    is_justify : bool
        should justify the display
    name : name, optional
        defaults to the class name of the obj
    indent_for_name : bool, default True
        Whether subsequent lines should be indented to
        align with the name.
    line_break_each_value : bool, default False
        If True, inserts a line break for each value of ``obj``.
        If False, only break lines when the a line of values gets wider
        than the display width.

    Returns
    -------
    summary string
    """
    display_width, _ = get_console_size()
    if display_width is None:
        display_width = get_option("display.width") or 80
    if name is None:
        name = type(obj).__name__

    if indent_for_name:
        name_len = len(name)
        space1 = f'\n{(" " * (name_len + 1))}'
        space2 = f'\n{(" " * (name_len + 2))}'
    else:
        space1 = "\n"
        space2 = "\n "  # space for the opening '['

    n = len(obj)
    if line_break_each_value:
        # If we want to vertically align on each value of obj, we need to
        # separate values by a line break and indent the values
        sep = ",\n " + " " * len(name)
    else:
        sep = ","
    max_seq_items = get_option("display.max_seq_items") or n

    # are we a truncated display
    is_truncated = n > max_seq_items

    # adj can optionally handle unicode eastern asian width
    adj = get_adjustment()

    def _extend_line(
        s: str, line: str, value: str, display_width: int, next_line_prefix: str
    ) -> tuple[str, str]:
        if adj.len(line.rstrip()) + adj.len(value.rstrip()) >= display_width:
            s += line.rstrip()
            line = next_line_prefix
        line += value
        return s, line

    def best_len(values: list[str]) -> int:
        if values:
            return max(adj.len(x) for x in values)
        else:
            return 0

    close = ", "

    if n == 0:
        summary = f"[]{close}"
    elif n == 1 and not line_break_each_value:
        first = formatter(obj[0])
        summary = f"[{first}]{close}"
    elif n == 2 and not line_break_each_value:
        first = formatter(obj[0])
        last = formatter(obj[-1])
        summary = f"[{first}, {last}]{close}"
    else:
        if max_seq_items == 1:
            # If max_seq_items=1 show only last element
            head = []
            tail = [formatter(x) for x in obj[-1:]]
        elif n > max_seq_items:
            n = min(max_seq_items // 2, 10)
            head = [formatter(x) for x in obj[:n]]
            tail = [formatter(x) for x in obj[-n:]]
        else:
            head = []
            tail = [formatter(x) for x in obj]

        # adjust all values to max length if needed
        if is_justify:
            if line_break_each_value:
                # Justify each string in the values of head and tail, so the
                # strings will right align when head and tail are stacked
                # vertically.
                head, tail = _justify(head, tail)
            elif is_truncated or not (
                len(", ".join(head)) < display_width
                and len(", ".join(tail)) < display_width
            ):
                # Each string in head and tail should align with each other
                max_length = max(best_len(head), best_len(tail))
                head = [x.rjust(max_length) for x in head]
                tail = [x.rjust(max_length) for x in tail]
            # If we are not truncated and we are only a single
            # line, then don't justify

        if line_break_each_value:
            # Now head and tail are of type List[Tuple[str]]. Below we
            # convert them into List[str], so there will be one string per
            # value. Also truncate items horizontally if wider than
            # max_space
            max_space = display_width - len(space2)
            value = tail[0]
            max_items = 1
            for num_items in reversed(range(1, len(value) + 1)):
                pprinted_seq = _pprint_seq(value, max_seq_items=num_items)
                if len(pprinted_seq) < max_space:
                    max_items = num_items
                    break
            head = [_pprint_seq(x, max_seq_items=max_items) for x in head]
            tail = [_pprint_seq(x, max_seq_items=max_items) for x in tail]

        summary = ""
        line = space2

        for head_value in head:
            word = head_value + sep + " "
            summary, line = _extend_line(summary, line, word, display_width, space2)

        if is_truncated:
            # remove trailing space of last line
            summary += line.rstrip() + space2 + "..."
            line = space2

        for tail_item in tail[:-1]:
            word = tail_item + sep + " "
            summary, line = _extend_line(summary, line, word, display_width, space2)

        # last value: no sep added + 1 space of width used for trailing ','
        summary, line = _extend_line(summary, line, tail[-1], display_width - 2, space2)
        summary += line

        # right now close is either '' or ', '
        # Now we want to include the ']', but not the maybe space.
        close = "]" + close.rstrip(" ")
        summary += close

        if len(summary) > (display_width) or line_break_each_value:
            summary += space1
        else:  # one row
            summary += " "

        # remove initial space
        summary = "[" + summary[len(space2) :]

    return summary


def _justify(
    head: list[Sequence[str]], tail: list[Sequence[str]]
) -> tuple[list[tuple[str, ...]], list[tuple[str, ...]]]:
    """
    Justify items in head and tail, so they are right-aligned when stacked.

    Parameters
    ----------
    head : list-like of list-likes of strings
    tail : list-like of list-likes of strings

    Returns
    -------
    tuple of list of tuples of strings
        Same as head and tail, but items are right aligned when stacked
        vertically.

    Examples
    --------
    >>> _justify([['a', 'b']], [['abc', 'abcd']])
    ([('  a', '   b')], [('abc', 'abcd')])
    """
    combined = head + tail

    # For each position for the sequences in ``combined``,
    # find the length of the largest string.
    max_length = [0] * len(combined[0])
    for inner_seq in combined:
        length = [len(item) for item in inner_seq]
        max_length = [max(x, y) for x, y in zip(max_length, length)]

    # justify each item in each list-like in head and tail using max_length
    head_tuples = [
        tuple(x.rjust(max_len) for x, max_len in zip(seq, max_length)) for seq in head
    ]
    tail_tuples = [
        tuple(x.rjust(max_len) for x, max_len in zip(seq, max_length)) for seq in tail
    ]
    return head_tuples, tail_tuples


class PrettyDict(dict[_KT, _VT]):
    """Dict extension to support abbreviated __repr__"""

    def __repr__(self) -> str:
        return pprint_thing(self)


class _TextAdjustment:
    def __init__(self) -> None:
        self.encoding = get_option("display.encoding")

    def len(self, text: str) -> int:
        return len(text)

    def justify(self, texts: Any, max_len: int, mode: str = "right") -> list[str]:
        """
        Perform ljust, center, rjust against string or list-like
        """
        if mode == "left":
            return [x.ljust(max_len) for x in texts]
        elif mode == "center":
            return [x.center(max_len) for x in texts]
        else:
            return [x.rjust(max_len) for x in texts]

    def adjoin(self, space: int, *lists, **kwargs) -> str:
        return adjoin(space, *lists, strlen=self.len, justfunc=self.justify, **kwargs)


class _EastAsianTextAdjustment(_TextAdjustment):
    def __init__(self) -> None:
        super().__init__()
        if get_option("display.unicode.ambiguous_as_wide"):
            self.ambiguous_width = 2
        else:
            self.ambiguous_width = 1

        # Definition of East Asian Width
        # https://unicode.org/reports/tr11/
        # Ambiguous width can be changed by option
        self._EAW_MAP = {"Na": 1, "N": 1, "W": 2, "F": 2, "H": 1}

    def len(self, text: str) -> int:
        """
        Calculate display width considering unicode East Asian Width
        """
        if not isinstance(text, str):
            return len(text)

        return sum(
            self._EAW_MAP.get(east_asian_width(c), self.ambiguous_width) for c in text
        )

    def justify(
        self, texts: Iterable[str], max_len: int, mode: str = "right"
    ) -> list[str]:
        # re-calculate padding space per str considering East Asian Width
        def _get_pad(t):
            return max_len - self.len(t) + len(t)

        if mode == "left":
            return [x.ljust(_get_pad(x)) for x in texts]
        elif mode == "center":
            return [x.center(_get_pad(x)) for x in texts]
        else:
            return [x.rjust(_get_pad(x)) for x in texts]


def get_adjustment() -> _TextAdjustment:
    use_east_asian_width = get_option("display.unicode.east_asian_width")
    if use_east_asian_width:
        return _EastAsianTextAdjustment()
    else:
        return _TextAdjustment()
```
