## Supplementary software v0.2.1 for "Virtual control arms for paediatric myopia trials: external validation of axial-elongation models": string.py

```
"""
Module for formatting output data in console (to string).
"""
from __future__ import annotations

from shutil import get_terminal_size
from typing import TYPE_CHECKING

import numpy as np

from pandas.io.formats.printing import pprint_thing

if TYPE_CHECKING:
    from collections.abc import Iterable

    from pandas.io.formats.format import DataFrameFormatter


class StringFormatter:
    """Formatter for string representation of a dataframe."""

    def __init__(self, fmt: DataFrameFormatter, line_width: int | None = None) -> None:
        self.fmt = fmt
        self.adj = fmt.adj
        self.frame = fmt.frame
        self.line_width = line_width

    def to_string(self) -> str:
        text = self._get_string_representation()
        if self.fmt.should_show_dimensions:
            text = f"{text}{self.fmt.dimensions_info}"
        return text

    def _get_strcols(self) -> list[list[str]]:
        strcols = self.fmt.get_strcols()
        if self.fmt.is_truncated:
            strcols = self._insert_dot_separators(strcols)
        return strcols

    def _get_string_representation(self) -> str:
        if self.fmt.frame.empty:
            return self._empty_info_line

        strcols = self._get_strcols()

        if self.line_width is None:
            # no need to wrap around just print the whole frame
            return self.adj.adjoin(1, *strcols)

        if self._need_to_wrap_around:
            return self._join_multiline(strcols)

        return self._fit_strcols_to_terminal_width(strcols)

    @property
    def _empty_info_line(self) -> str:
        return (
            f"Empty {type(self.frame).__name__}\n"
            f"Columns: {pprint_thing(self.frame.columns)}\n"
            f"Index: {pprint_thing(self.frame.index)}"
        )

    @property
    def _need_to_wrap_around(self) -> bool:
        return bool(self.fmt.max_cols is None or self.fmt.max_cols > 0)

    def _insert_dot_separators(self, strcols: list[list[str]]) -> list[list[str]]:
        str_index = self.fmt._get_formatted_index(self.fmt.tr_frame)
        index_length = len(str_index)

        if self.fmt.is_truncated_horizontally:
            strcols = self._insert_dot_separator_horizontal(strcols, index_length)

        if self.fmt.is_truncated_vertically:
            strcols = self._insert_dot_separator_vertical(strcols, index_length)

        return strcols

    @property
    def _adjusted_tr_col_num(self) -> int:
        return self.fmt.tr_col_num + 1 if self.fmt.index else self.fmt.tr_col_num

    def _insert_dot_separator_horizontal(
        self, strcols: list[list[str]], index_length: int
    ) -> list[list[str]]:
        strcols.insert(self._adjusted_tr_col_num, [" ..."] * index_length)
        return strcols

    def _insert_dot_separator_vertical(
        self, strcols: list[list[str]], index_length: int
    ) -> list[list[str]]:
        n_header_rows = index_length - len(self.fmt.tr_frame)
        row_num = self.fmt.tr_row_num
        for ix, col in enumerate(strcols):
            cwidth = self.adj.len(col[row_num])

            if self.fmt.is_truncated_horizontally:
                is_dot_col = ix == self._adjusted_tr_col_num
            else:
                is_dot_col = False

            if cwidth > 3 or is_dot_col:
                dots = "..."
            else:
                dots = ".."

            if ix == 0 and self.fmt.index:
                dot_mode = "left"
            elif is_dot_col:
                cwidth = 4
                dot_mode = "right"
            else:
                dot_mode = "right"

            dot_str = self.adj.justify([dots], cwidth, mode=dot_mode)[0]
            col.insert(row_num + n_header_rows, dot_str)
        return strcols

    def _join_multiline(self, strcols_input: Iterable[list[str]]) -> str:
        lwidth = self.line_width
        adjoin_width = 1
        strcols = list(strcols_input)

        if self.fmt.index:
            idx = strcols.pop(0)
            lwidth -= np.array([self.adj.len(x) for x in idx]).max() + adjoin_width

        col_widths = [
            np.array([self.adj.len(x) for x in col]).max() if len(col) > 0 else 0
            for col in strcols
        ]

        assert lwidth is not None
        col_bins = _binify(col_widths, lwidth)
        nbins = len(col_bins)

        str_lst = []
        start = 0
        for i, end in enumerate(col_bins):
            row = strcols[start:end]
            if self.fmt.index:
                row.insert(0, idx)
            if nbins > 1:
                nrows = len(row[-1])
                if end <= len(strcols) and i < nbins - 1:
                    row.append([" \\"] + ["  "] * (nrows - 1))
                else:
                    row.append([" "] * nrows)
            str_lst.append(self.adj.adjoin(adjoin_width, *row))
            start = end
        return "\n\n".join(str_lst)

    def _fit_strcols_to_terminal_width(self, strcols: list[list[str]]) -> str:
        from pandas import Series

        lines = self.adj.adjoin(1, *strcols).split("\n")
        max_len = Series(lines).str.len().max()
        # plus truncate dot col
        width, _ = get_terminal_size()
        dif = max_len - width
        # '+ 1' to avoid too wide repr (GH PR #17023)
        adj_dif = dif + 1
        col_lens = Series([Series(ele).str.len().max() for ele in strcols])
        n_cols = len(col_lens)
        counter = 0
        while adj_dif > 0 and n_cols > 1:
            counter += 1
            mid = round(n_cols / 2)
            mid_ix = col_lens.index[mid]
            col_len = col_lens[mid_ix]
            # adjoin adds one
            adj_dif -= col_len + 1
            col_lens = col_lens.drop(mid_ix)
            n_cols = len(col_lens)

        # subtract index column
        max_cols_fitted = n_cols - self.fmt.index
        # GH-21180. Ensure that we print at least two.
        max_cols_fitted = max(max_cols_fitted, 2)
        self.fmt.max_cols_fitted = max_cols_fitted

        # Call again _truncate to cut frame appropriately
        # and then generate string representation
        self.fmt.truncate()
        strcols = self._get_strcols()
        return self.adj.adjoin(1, *strcols)


def _binify(cols: list[int], line_width: int) -> list[int]:
    adjoin_width = 1
    bins = []
    curr_width = 0
    i_last_column = len(cols) - 1
    for i, w in enumerate(cols):
        w_adjoined = w + adjoin_width
        curr_width += w_adjoined
        if i_last_column == i:
            wrap = curr_width + 1 > line_width and i > 0
        else:
            wrap = curr_width + 2 > line_width and i > 0
        if wrap:
            bins.append(i)
            curr_width = w_adjoined

    bins.append(len(cols))
    return bins
```
