## Supplementary software v0.2.1 for "Virtual control arms for paediatric myopia trials: external validation of axial-elongation models": style.py

```
"""
Module for applying conditional formatting to DataFrames and Series.
"""
from __future__ import annotations

from contextlib import contextmanager
import copy
from functools import partial
import operator
from typing import (
    TYPE_CHECKING,
    Any,
    Callable,
    overload,
)
import warnings

import numpy as np

from pandas._config import get_option

from pandas.compat._optional import import_optional_dependency
from pandas.util._decorators import (
    Substitution,
    doc,
)
from pandas.util._exceptions import find_stack_level

import pandas as pd
from pandas import (
    IndexSlice,
    RangeIndex,
)
import pandas.core.common as com
from pandas.core.frame import (
    DataFrame,
    Series,
)
from pandas.core.generic import NDFrame
from pandas.core.shared_docs import _shared_docs

from pandas.io.formats.format import save_to_buffer

jinja2 = import_optional_dependency("jinja2", extra="DataFrame.style requires jinja2.")

from pandas.io.formats.style_render import (
    CSSProperties,
    CSSStyles,
    ExtFormatter,
    StylerRenderer,
    Subset,
    Tooltips,
    format_table_styles,
    maybe_convert_css_to_tuples,
    non_reducing_slice,
    refactor_levels,
)

if TYPE_CHECKING:
    from collections.abc import (
        Generator,
        Hashable,
        Sequence,
    )

    from matplotlib.colors import Colormap

    from pandas._typing import (
        Axis,
        AxisInt,
        FilePath,
        IndexLabel,
        IntervalClosedType,
        Level,
        QuantileInterpolation,
        Scalar,
        StorageOptions,
        WriteBuffer,
        WriteExcelBuffer,
    )

    from pandas import ExcelWriter

try:
    import matplotlib as mpl
    import matplotlib.pyplot as plt

    has_mpl = True
except ImportError:
    has_mpl = False


@contextmanager
def _mpl(func: Callable) -> Generator[tuple[Any, Any], None, None]:
    if has_mpl:
        yield plt, mpl
    else:
        raise ImportError(f"{func.__name__} requires matplotlib.")


####
# Shared Doc Strings

subset_args = """subset : label, array-like, IndexSlice, optional
            A valid 2d input to `DataFrame.loc[<subset>]`, or, in the case of a 1d input
            or single key, to `DataFrame.loc[:, <subset>]` where the columns are
            prioritised, to limit ``data`` to *before* applying the function."""

properties_args = """props : str, default None
           CSS properties to use for highlighting. If ``props`` is given, ``color``
           is not used."""

coloring_args = """color : str, default '{default}'
           Background color to use for highlighting."""

buffering_args = """buf : str, path object, file-like object, optional
         String, path object (implementing ``os.PathLike[str]``), or file-like
         object implementing a string ``write()`` function. If ``None``, the result is
         returned as a string."""

encoding_args = """encoding : str, optional
              Character encoding setting for file output (and meta tags if available).
              Defaults to ``pandas.options.styler.render.encoding`` value of "utf-8"."""

#
###


class Styler(StylerRenderer):
    r"""
    Helps style a DataFrame or Series according to the data with HTML and CSS.

    Parameters
    ----------
    data : Series or DataFrame
        Data to be styled - either a Series or DataFrame.
    precision : int, optional
        Precision to round floats to. If not given defaults to
        ``pandas.options.styler.format.precision``.

        .. versionchanged:: 1.4.0
    table_styles : list-like, default None
        List of {selector: (attr, value)} dicts; see Notes.
    uuid : str, default None
        A unique identifier to avoid CSS collisions; generated automatically.
    caption : str, tuple, default None
        String caption to attach to the table. Tuple only used for LaTeX dual captions.
    table_attributes : str, default None
        Items that show up in the opening ``<table>`` tag
        in addition to automatic (by default) id.
    cell_ids : bool, default True
        If True, each cell will have an ``id`` attribute in their HTML tag.
        The ``id`` takes the form ``T_<uuid>_row<num_row>_col<num_col>``
        where ``<uuid>`` is the unique identifier, ``<num_row>`` is the row
        number and ``<num_col>`` is the column number.
    na_rep : str, optional
        Representation for missing values.
        If ``na_rep`` is None, no special formatting is applied, and falls back to
        ``pandas.options.styler.format.na_rep``.

    uuid_len : int, default 5
        If ``uuid`` is not specified, the length of the ``uuid`` to randomly generate
        expressed in hex characters, in range [0, 32].
    decimal : str, optional
        Character used as decimal separator for floats, complex and integers. If not
        given uses ``pandas.options.styler.format.decimal``.

        .. versionadded:: 1.3.0

    thousands : str, optional, default None
        Character used as thousands separator for floats, complex and integers. If not
        given uses ``pandas.options.styler.format.thousands``.

        .. versionadded:: 1.3.0

    escape : str, optional
        Use 'html' to replace the characters ``&``, ``<``, ``>``, ``'``, and ``"``
        in cell display string with HTML-safe sequences.
        Use 'latex' to replace the characters ``&``, ``%``, ``$``, ``#``, ``_``,
        ``{``, ``}``, ``~``, ``^``, and ``\`` in the cell display string with
        LaTeX-safe sequences. Use 'latex-math' to replace the characters
        the same way as in 'latex' mode, except for math substrings,
        which either are surrounded by two characters ``$`` or start with
        the character ``\(`` and end with ``\)``.
        If not given uses ``pandas.options.styler.format.escape``.

        .. versionadded:: 1.3.0
    formatter : str, callable, dict, optional
        Object to define how values are displayed. See ``Styler.format``. If not given
        uses ``pandas.options.styler.format.formatter``.

        .. versionadded:: 1.4.0

    Attributes
    ----------
    env : Jinja2 jinja2.Environment
    template_html : Jinja2 Template
    template_html_table : Jinja2 Template
    template_html_style : Jinja2 Template
    template_latex : Jinja2 Template
    loader : Jinja2 Loader

    See Also
    --------
    DataFrame.style : Return a Styler object containing methods for building
        a styled HTML representation for the DataFrame.

    Notes
    -----
    Most styling will be done by passing style functions into
    ``Styler.apply`` or ``Styler.map``. Style functions should
    return values with strings containing CSS ``'attr: value'`` that will
    be applied to the indicated cells.

    If using in the Jupyter notebook, Styler has defined a ``_repr_html_``
    to automatically render itself. Otherwise call Styler.to_html to get
    the generated HTML.

    CSS classes are attached to the generated HTML

    * Index and Column names include ``index_name`` and ``level<k>``
      where `k` is its level in a MultiIndex
    * Index label cells include

      * ``row_heading``
      * ``row<n>`` where `n` is the numeric position of the row
      * ``level<k>`` where `k` is the level in a MultiIndex

    * Column label cells include
      * ``col_heading``
      * ``col<n>`` where `n` is the numeric position of the column
      * ``level<k>`` where `k` is the level in a MultiIndex

    * Blank cells include ``blank``
    * Data cells include ``data``
    * Trimmed cells include ``col_trim`` or ``row_trim``.

    Any, or all, or these classes can be renamed by using the ``css_class_names``
    argument in ``Styler.set_table_classes``, giving a value such as
    *{"row": "MY_ROW_CLASS", "col_trim": "", "row_trim": ""}*.

    Examples
    --------
    >>> df = pd.DataFrame([[1.0, 2.0, 3.0], [4, 5, 6]], index=['a', 'b'],
    ...                   columns=['A', 'B', 'C'])
    >>> pd.io.formats.style.Styler(df, precision=2,
    ...                            caption="My table")  # doctest: +SKIP

    Please see:
    `Table Visualization <../../user_guide/style.ipynb>`_ for more examples.
    """

    def __init__(
        self,
        data: DataFrame | Series,
        precision: int | None = None,
        table_styles: CSSStyles | None = None,
        uuid: str | None = None,
        caption: str | tuple | list | None = None,
        table_attributes: str | None = None,
        cell_ids: bool = True,
        na_rep: str | None = None,
        uuid_len: int = 5,
        decimal: str | None = None,
        thousands: str | None = None,
        escape: str | None = None,
        formatter: ExtFormatter | None = None,
    ) -> None:
        super().__init__(
            data=data,
            uuid=uuid,
            uuid_len=uuid_len,
            table_styles=table_styles,
            table_attributes=table_attributes,
            caption=caption,
            cell_ids=cell_ids,
            precision=precision,
        )

        # validate ordered args
        thousands = thousands or get_option("styler.format.thousands")
        decimal = decimal or get_option("styler.format.decimal")
        na_rep = na_rep or get_option("styler.format.na_rep")
        escape = escape or get_option("styler.format.escape")
        formatter = formatter or get_option("styler.format.formatter")
        # precision is handled by superclass as default for performance

        self.format(
            formatter=formatter,
            precision=precision,
            na_rep=na_rep,
            escape=escape,
            decimal=decimal,
            thousands=thousands,
        )

    def concat(self, other: Styler) -> Styler:
        """
        Append another Styler to combine the output into a single table.

        .. versionadded:: 1.5.0

        Parameters
        ----------
        other : Styler
            The other Styler object which has already been styled and formatted. The
            data for this Styler must have the same columns as the original, and the
            number of index levels must also be the same to render correctly.

        Returns
        -------
        Styler

        Notes
        -----
        The purpose of this method is to extend existing styled dataframes with other
        metrics that may be useful but may not conform to the original's structure.
        For example adding a sub total row, or displaying metrics such as means,
        variance or counts.

        Styles that are applied using the ``apply``, ``map``, ``apply_index``
        and ``map_index``, and formatting applied with ``format`` and
        ``format_index`` will be preserved.

        .. warning::
            Only the output methods ``to_html``, ``to_string`` and ``to_latex``
            currently work with concatenated Stylers.

            Other output methods, including ``to_excel``, **do not** work with
            concatenated Stylers.

        The following should be noted:

          - ``table_styles``, ``table_attributes``, ``caption`` and ``uuid`` are all
            inherited from the original Styler and not ``other``.
          - hidden columns and hidden index levels will be inherited from the
            original Styler
          - ``css`` will be inherited from the original Styler, and the value of
            keys ``data``, ``row_heading`` and ``row`` will be prepended with
            ``foot0_``. If more concats are chained, their styles will be prepended
            with ``foot1_``, ''foot_2'', etc., and if a concatenated style have
            another concatanated style, the second style will be prepended with
            ``foot{parent}_foot{child}_``.

        A common use case is to concatenate user defined functions with
        ``DataFrame.agg`` or with described statistics via ``DataFrame.describe``.
        See examples.

        Examples
        --------
        A common use case is adding totals rows, or otherwise, via methods calculated
        in ``DataFrame.agg``.

        >>> df = pd.DataFrame([[4, 6], [1, 9], [3, 4], [5, 5], [9, 6]],
        ...                   columns=["Mike", "Jim"],
        ...                   index=["Mon", "Tue", "Wed", "Thurs", "Fri"])
        >>> styler = df.style.concat(df.agg(["sum"]).style)  # doctest: +SKIP

        .. figure:: ../../_static/style/footer_simple.png

        Since the concatenated object is a Styler the existing functionality can be
        used to conditionally format it as well as the original.

        >>> descriptors = df.agg(["sum", "mean", lambda s: s.dtype])
        >>> descriptors.index = ["Total", "Average", "dtype"]
        >>> other = (descriptors.style
        ...          .highlight_max(axis=1, subset=(["Total", "Average"], slice(None)))
        ...          .format(subset=("Average", slice(None)), precision=2, decimal=",")
        ...          .map(lambda v: "font-weight: bold;"))
        >>> styler = (df.style
        ...             .highlight_max(color="salmon")
        ...             .set_table_styles([{"selector": ".foot_row0",
        ...                                 "props": "border-top: 1px solid black;"}]))
        >>> styler.concat(other)  # doctest: +SKIP

        .. figure:: ../../_static/style/footer_extended.png

        When ``other`` has fewer index levels than the original Styler it is possible
        to extend the index in ``other``, with placeholder levels.

        >>> df = pd.DataFrame([[1], [2]],
        ...                   index=pd.MultiIndex.from_product([[0], [1, 2]]))
        >>> descriptors = df.agg(["sum"])
        >>> descriptors.index = pd.MultiIndex.from_product([[""], descriptors.index])
        >>> df.style.concat(descriptors.style)  # doctest: +SKIP
        """
        if not isinstance(other, Styler):
            raise TypeError("`other` must be of type `Styler`")
        if not self.data.columns.equals(other.data.columns):
            raise ValueError("`other.data` must have same columns as `Styler.data`")
        if not self.data.index.nlevels == other.data.index.nlevels:
            raise ValueError(
                "number of index levels must be same in `other` "
                "as in `Styler`. See documentation for suggestions."
            )
        self.concatenated.append(other)
        return self

    def _repr_html_(self) -> str | None:
        """
        Hooks into Jupyter notebook rich display system, which calls _repr_html_ by
        default if an object is returned at the end of a cell.
        """
        if get_option("styler.render.repr") == "html":
            return self.to_html()
        return None

    def _repr_latex_(self) -> str | None:
        if get_option("styler.render.repr") == "latex":
            return self.to_latex()
        return None

    def set_tooltips(
        self,
        ttips: DataFrame,
        props: CSSProperties | None = None,
        css_class: str | None = None,
    ) -> Styler:
        """
        Set the DataFrame of strings on ``Styler`` generating ``:hover`` tooltips.

        These string based tooltips are only applicable to ``<td>`` HTML elements,
        and cannot be used for column or index headers.

        .. versionadded:: 1.3.0

        Parameters
        ----------
        ttips : DataFrame
            DataFrame containing strings that will be translated to tooltips, mapped
            by identical column and index values that must exist on the underlying
            Styler data. None, NaN values, and empty strings will be ignored and
            not affect the rendered HTML.
        props : list-like or str, optional
            List of (attr, value) tuples or a valid CSS string. If ``None`` adopts
            the internal default values described in notes.
        css_class : str, optional
            Name of the tooltip class used in CSS, should conform to HTML standards.
            Only useful if integrating tooltips with external CSS. If ``None`` uses the
            internal default value 'pd-t'.

        Returns
        -------
        Styler

        Notes
        -----
        Tooltips are created by adding `<span class="pd-t"></span>` to each data cell
        and then manipulating the table level CSS to attach pseudo hover and pseudo
        after selectors to produce the required the results.

        The default properties for the tooltip CSS class are:

        - visibility: hidden
        - position: absolute
        - z-index: 1
        - background-color: black
        - color: white
        - transform: translate(-20px, -20px)

        The property 'visibility: hidden;' is a key prerequisite to the hover
        functionality, and should always be included in any manual properties
        specification, using the ``props`` argument.

        Tooltips are not designed to be efficient, and can add large amounts of
        additional HTML for larger tables, since they also require that ``cell_ids``
        is forced to `True`.

        Examples
        --------
        Basic application

        >>> df = pd.DataFrame(data=[[0, 1], [2, 3]])
        >>> ttips = pd.DataFrame(
        ...    data=[["Min", ""], [np.nan, "Max"]], columns=df.columns, index=df.index
        ... )
        >>> s = df.style.set_tooltips(ttips).to_html()

        Optionally controlling the tooltip visual display

        >>> df.style.set_tooltips(ttips, css_class='tt-add', props=[
        ...     ('visibility', 'hidden'),
        ...     ('position', 'absolute'),
        ...     ('z-index', 1)])  # doctest: +SKIP
        >>> df.style.set_tooltips(ttips, css_class='tt-add',
        ...     props='visibility:hidden; position:absolute; z-index:1;')
        ... # doctest: +SKIP
        """
        if not self.cell_ids:
            # tooltips not optimised for individual cell check. requires reasonable
            # redesign and more extensive code for a feature that might be rarely used.
            raise NotImplementedError(
                "Tooltips can only render with 'cell_ids' is True."
            )
        if not ttips.index.is_unique or not ttips.columns.is_unique:
            raise KeyError(
                "Tooltips render only if `ttips` has unique index and columns."
            )
        if self.tooltips is None:  # create a default instance if necessary
            self.tooltips = Tooltips()
        self.tooltips.tt_data = ttips
        if props:
            self.tooltips.class_properties = props
        if css_class:
            self.tooltips.class_name = css_class

        return self

    @doc(
        NDFrame.to_excel,
        klass="Styler",
        storage_options=_shared_docs["storage_options"],
        storage_options_versionadded="1.5.0",
    )
    def to_excel(
        self,
        excel_writer: FilePath | WriteExcelBuffer | ExcelWriter,
        sheet_name: str = "Sheet1",
        na_rep: str = "",
        float_format: str | None = None,
        columns: Sequence[Hashable] | None = None,
        header: Sequence[Hashable] | bool = True,
        index: bool = True,
        index_label: IndexLabel | None = None,
        startrow: int = 0,
        startcol: int = 0,
        engine: str | None = None,
        merge_cells: bool = True,
        encoding: str | None = None,
        inf_rep: str = "inf",
        verbose: bool = True,
        freeze_panes: tuple[int, int] | None = None,
        storage_options: StorageOptions | None = None,
    ) -> None:
        from pandas.io.formats.excel import ExcelFormatter

        formatter = ExcelFormatter(
            self,
            na_rep=na_rep,
            cols=columns,
            header=header,
            float_format=float_format,
            index=index,
            index_label=index_label,
            merge_cells=merge_cells,
            inf_rep=inf_rep,
        )
        formatter.write(
            excel_writer,
            sheet_name=sheet_name,
            startrow=startrow,
            startcol=startcol,
            freeze_panes=freeze_panes,
            engine=engine,
            storage_options=storage_options,
        )

    @overload
    def to_latex(
        self,
        buf: FilePath | WriteBuffer[str],
        *,
        column_format: str | None = ...,
        position: str | None = ...,
        position_float: str | None = ...,
        hrules: bool | None = ...,
        clines: str | None = ...,
        label: str | None = ...,
        caption: str | tuple | None = ...,
        sparse_index: bool | None = ...,
        sparse_columns: bool | None = ...,
        multirow_align: str | None = ...,
        multicol_align: str | None = ...,
        siunitx: bool = ...,
        environment: str | None = ...,
        encoding: str | None = ...,
        convert_css: bool = ...,
    ) -> None:
        ...

    @overload
    def to_latex(
        self,
        buf: None = ...,
        *,
        column_format: str | None = ...,
        position: str | None = ...,
        position_float: str | None = ...,
        hrules: bool | None = ...,
        clines: str | None = ...,
        label: str | None = ...,
        caption: str | tuple | None = ...,
        sparse_index: bool | None = ...,
        sparse_columns: bool | None = ...,
        multirow_align: str | None = ...,
        multicol_align: str | None = ...,
        siunitx: bool = ...,
        environment: str | None = ...,
        encoding: str | None = ...,
        convert_css: bool = ...,
    ) -> str:
        ...

    def to_latex(
        self,
        buf: FilePath | WriteBuffer[str] | None = None,
        *,
        column_format: str | None = None,
        position: str | None = None,
        position_float: str | None = None,
        hrules: bool | None = None,
        clines: str | None = None,
        label: str | None = None,
        caption: str | tuple | None = None,
        sparse_index: bool | None = None,
        sparse_columns: bool | None = None,
        multirow_align: str | None = None,
        multicol_align: str | None = None,
        siunitx: bool = False,
        environment: str | None = None,
        encoding: str | None = None,
        convert_css: bool = False,
    ) -> str | None:
        r"""
        Write Styler to a file, buffer or string in LaTeX format.

        .. versionadded:: 1.3.0

        Parameters
        ----------
        buf : str, path object, file-like object, or None, default None
            String, path object (implementing ``os.PathLike[str]``), or file-like
            object implementing a string ``write()`` function. If None, the result is
            returned as a string.
        column_format : str, optional
            The LaTeX column specification placed in location:

            \\begin{tabular}{<column_format>}

            Defaults to 'l' for index and
            non-numeric data columns, and, for numeric data columns,
            to 'r' by default, or 'S' if ``siunitx`` is ``True``.
        position : str, optional
            The LaTeX positional argument (e.g. 'h!') for tables, placed in location:

            ``\\begin{table}[<position>]``.
        position_float : {"centering", "raggedleft", "raggedright"}, optional
            The LaTeX float command placed in location:

            \\begin{table}[<position>]

            \\<position_float>

            Cannot be used if ``environment`` is "longtable".
        hrules : bool
            Set to `True` to add \\toprule, \\midrule and \\bottomrule from the
            {booktabs} LaTeX package.
            Defaults to ``pandas.options.styler.latex.hrules``, which is `False`.

            .. versionchanged:: 1.4.0
        clines : str, optional
            Use to control adding \\cline commands for the index labels separation.
            Possible values are:

              - `None`: no cline commands are added (default).
              - `"all;data"`: a cline is added for every index value extending the
                width of the table, including data entries.
              - `"all;index"`: as above with lines extending only the width of the
                index entries.
              - `"skip-last;data"`: a cline is added for each index value except the
                last level (which is never sparsified), extending the widtn of the
                table.
              - `"skip-last;index"`: as above with lines extending only the width of the
                index entries.

            .. versionadded:: 1.4.0
        label : str, optional
            The LaTeX label included as: \\label{<label>}.
            This is used with \\ref{<label>} in the main .tex file.
        caption : str, tuple, optional
            If string, the LaTeX table caption included as: \\caption{<caption>}.
            If tuple, i.e ("full caption", "short caption"), the caption included
            as: \\caption[<caption[1]>]{<caption[0]>}.
        sparse_index : bool, optional
            Whether to sparsify the display of a hierarchical index. Setting to False
            will display each explicit level element in a hierarchical key for each row.
            Defaults to ``pandas.options.styler.sparse.index``, which is `True`.
        sparse_columns : bool, optional
            Whether to sparsify the display of a hierarchical index. Setting to False
            will display each explicit level element in a hierarchical key for each
            column. Defaults to ``pandas.options.styler.sparse.columns``, which
            is `True`.
        multirow_align : {"c", "t", "b", "naive"}, optional
            If sparsifying hierarchical MultiIndexes whether to align text centrally,
            at the top or bottom using the multirow package. If not given defaults to
            ``pandas.options.styler.latex.multirow_align``, which is `"c"`.
            If "naive" is given renders without multirow.

            .. versionchanged:: 1.4.0
        multicol_align : {"r", "c", "l", "naive-l", "naive-r"}, optional
            If sparsifying hierarchical MultiIndex columns whether to align text at
            the left, centrally, or at the right. If not given defaults to
            ``pandas.options.styler.latex.multicol_align``, which is "r".
            If a naive option is given renders without multicol.
            Pipe decorators can also be added to non-naive values to draw vertical
            rules, e.g. "\|r" will draw a rule on the left side of right aligned merged
            cells.

            .. versionchanged:: 1.4.0
        siunitx : bool, default False
            Set to ``True`` to structure LaTeX compatible with the {siunitx} package.
        environment : str, optional
            If given, the environment that will replace 'table' in ``\\begin{table}``.
            If 'longtable' is specified then a more suitable template is
            rendered. If not given defaults to
            ``pandas.options.styler.latex.environment``, which is `None`.

            .. versionadded:: 1.4.0
        encoding : str, optional
            Character encoding setting. Defaults
            to ``pandas.options.styler.render.encoding``, which is "utf-8".
        convert_css : bool, default False
            Convert simple cell-styles from CSS to LaTeX format. Any CSS not found in
            conversion table is dropped. A style can be forced by adding option
            `--latex`. See notes.

        Returns
        -------
        str or None
            If `buf` is None, returns the result as a string. Otherwise returns `None`.

        See Also
        --------
        Styler.format: Format the text display value of cells.

        Notes
        -----
        **Latex Packages**

        For the following features we recommend the following LaTeX inclusions:

        ===================== ==========================================================
        Feature               Inclusion
        ===================== ==========================================================
        sparse columns        none: included within default {tabular} environment
        sparse rows           \\usepackage{multirow}
        hrules                \\usepackage{booktabs}
        colors                \\usepackage[table]{xcolor}
        siunitx               \\usepackage{siunitx}
        bold (with siunitx)   | \\usepackage{etoolbox}
                              | \\robustify\\bfseries
                              | \\sisetup{detect-all = true}  *(within {document})*
        italic (with siunitx) | \\usepackage{etoolbox}
                              | \\robustify\\itshape
                              | \\sisetup{detect-all = true}  *(within {document})*
        environment           \\usepackage{longtable} if arg is "longtable"
                              | or any other relevant environment package
        hyperlinks            \\usepackage{hyperref}
        ===================== ==========================================================

        **Cell Styles**

        LaTeX styling can only be rendered if the accompanying styling functions have
        been constructed with appropriate LaTeX commands. All styling
        functionality is built around the concept of a CSS ``(<attribute>, <value>)``
        pair (see `Table Visualization <../../user_guide/style.ipynb>`_), and this
        should be replaced by a LaTeX
        ``(<command>, <options>)`` approach. Each cell will be styled individually
        using nested LaTeX commands with their accompanied options.

        For example the following code will highlight and bold a cell in HTML-CSS:

        >>> df = pd.DataFrame([[1,2], [3,4]])
        >>> s = df.style.highlight_max(axis=None,
        ...                            props='background-color:red; font-weight:bold;')
        >>> s.to_html()  # doctest: +SKIP

        The equivalent using LaTeX only commands is the following:

        >>> s = df.style.highlight_max(axis=None,
        ...                            props='cellcolor:{red}; bfseries: ;')
        >>> s.to_latex()  # doctest: +SKIP

        Internally these structured LaTeX ``(<command>, <options>)`` pairs
        are translated to the
        ``display_value`` with the default structure:
        ``\<command><options> <display_value>``.
        Where there are multiple commands the latter is nested recursively, so that
        the above example highlighted cell is rendered as
        ``\cellcolor{red} \bfseries 4``.

        Occasionally this format does not suit the applied command, or
        combination of LaTeX packages that is in use, so additional flags can be
        added to the ``<options>``, within the tuple, to result in different
        positions of required braces (the **default** being the same as ``--nowrap``):

        =================================== ============================================
        Tuple Format                           Output Structure
        =================================== ============================================
        (<command>,<options>)               \\<command><options> <display_value>
        (<command>,<options> ``--nowrap``)  \\<command><options> <display_value>
        (<command>,<options> ``--rwrap``)   \\<command><options>{<display_value>}
        (<command>,<options> ``--wrap``)    {\\<command><options> <display_value>}
        (<command>,<options> ``--lwrap``)   {\\<command><options>} <display_value>
        (<command>,<options> ``--dwrap``)   {\\<command><options>}{<display_value>}
        =================================== ============================================

        For example the `textbf` command for font-weight
        should always be used with `--rwrap` so ``('textbf', '--rwrap')`` will render a
        working cell, wrapped with braces, as ``\textbf{<display_value>}``.

        A more comprehensive example is as follows:

        >>> df = pd.DataFrame([[1, 2.2, "dogs"], [3, 4.4, "cats"], [2, 6.6, "cows"]],
        ...                   index=["ix1", "ix2", "ix3"],
        ...                   columns=["Integers", "Floats", "Strings"])
        >>> s = df.style.highlight_max(
        ...     props='cellcolor:[HTML]{FFFF00}; color:{red};'
        ...           'textit:--rwrap; textbf:--rwrap;'
        ... )
        >>> s.to_latex()  # doctest: +SKIP

        .. figure:: ../../_static/style/latex_1.png

        **Table Styles**

        Internally Styler uses its ``table_styles`` object to parse the
        ``column_format``, ``position``, ``position_float``, and ``label``
        input arguments. These arguments are added to table styles in the format:

        .. code-block:: python

            set_table_styles([
                {"selector": "column_format", "props": f":{column_format};"},
                {"selector": "position", "props": f":{position};"},
                {"selector": "position_float", "props": f":{position_float};"},
                {"selector": "label", "props": f":{{{label.replace(':','§')}}};"}
            ], overwrite=False)

        Exception is made for the ``hrules`` argument which, in fact, controls all three
        commands: ``toprule``, ``bottomrule`` and ``midrule`` simultaneously. Instead of
        setting ``hrules`` to ``True``, it is also possible to set each
        individual rule definition, by manually setting the ``table_styles``,
        for example below we set a regular ``toprule``, set an ``hline`` for
        ``bottomrule`` and exclude the ``midrule``:

        .. code-block:: python

            set_table_styles([
                {'selector': 'toprule', 'props': ':toprule;'},
                {'selector': 'bottomrule', 'props': ':hline;'},
            ], overwrite=False)

        If other ``commands`` are added to table styles they will be detected, and
        positioned immediately above the '\\begin{tabular}' command. For example to
        add odd and even row coloring, from the {colortbl} package, in format
        ``\rowcolors{1}{pink}{red}``, use:

        .. code-block:: python

            set_table_styles([
                {'selector': 'rowcolors', 'props': ':{1}{pink}{red};'}
            ], overwrite=False)

        A more comprehensive example using these arguments is as follows:

        >>> df.columns = pd.MultiIndex.from_tuples([
        ...     ("Numeric", "Integers"),
        ...     ("Numeric", "Floats"),
        ...     ("Non-Numeric", "Strings")
        ... ])
        >>> df.index = pd.MultiIndex.from_tuples([
        ...     ("L0", "ix1"), ("L0", "ix2"), ("L1", "ix3")
        ... ])
        >>> s = df.style.highlight_max(
        ...     props='cellcolor:[HTML]{FFFF00}; color:{red}; itshape:; bfseries:;'
        ... )
        >>> s.to_latex(
        ...     column_format="rrrrr", position="h", position_float="centering",
        ...     hrules=True, label="table:5", caption="Styled LaTeX Table",
        ...     multirow_align="t", multicol_align="r"
        ... )  # doctest: +SKIP

        .. figure:: ../../_static/style/latex_2.png

        **Formatting**

        To format values :meth:`Styler.format` should be used prior to calling
        `Styler.to_latex`, as well as other methods such as :meth:`Styler.hide`
        for example:

        >>> s.clear()
        >>> s.table_styles = []
        >>> s.caption = None
        >>> s.format({
        ...    ("Numeric", "Integers"): '\${}',
        ...    ("Numeric", "Floats"): '{:.3f}',
        ...    ("Non-Numeric", "Strings"): str.upper
        ... })  # doctest: +SKIP
                        Numeric      Non-Numeric
                  Integers   Floats    Strings
        L0    ix1       $1   2.200      DOGS
              ix2       $3   4.400      CATS
        L1    ix3       $2   6.600      COWS

        >>> s.to_latex()  # doctest: +SKIP
        \begin{tabular}{llrrl}
        {} & {} & \multicolumn{2}{r}{Numeric} & {Non-Numeric} \\
        {} & {} & {Integers} & {Floats} & {Strings} \\
        \multirow[c]{2}{*}{L0} & ix1 & \\$1 & 2.200 & DOGS \\
         & ix2 & \$3 & 4.400 & CATS \\
        L1 & ix3 & \$2 & 6.600 & COWS \\
        \end{tabular}

        **CSS Conversion**

        This method can convert a Styler constructured with HTML-CSS to LaTeX using
        the following limited conversions.

        ================== ==================== ============= ==========================
        CSS Attribute      CSS value            LaTeX Command LaTeX Options
        ================== ==================== ============= ==========================
        font-weight        | bold               | bfseries
                           | bolder             | bfseries
        font-style         | italic             | itshape
                           | oblique            | slshape
        background-color   | red                cellcolor     | {red}--lwrap
                           | #fe01ea                          | [HTML]{FE01EA}--lwrap
                           | #f0e                             | [HTML]{FF00EE}--lwrap
                           | rgb(128,255,0)                   | [rgb]{0.5,1,0}--lwrap
                           | rgba(128,0,0,0.5)                | [rgb]{0.5,0,0}--lwrap
                           | rgb(25%,255,50%)                 | [rgb]{0.25,1,0.5}--lwrap
        color              | red                color         | {red}
                           | #fe01ea                          | [HTML]{FE01EA}
                           | #f0e                             | [HTML]{FF00EE}
                           | rgb(128,255,0)                   | [rgb]{0.5,1,0}
                           | rgba(128,0,0,0.5)                | [rgb]{0.5,0,0}
                           | rgb(25%,255,50%)                 | [rgb]{0.25,1,0.5}
        ================== ==================== ============= ==========================

        It is also possible to add user-defined LaTeX only styles to a HTML-CSS Styler
        using the ``--latex`` flag, and to add LaTeX parsing options that the
        converter will detect within a CSS-comment.

        >>> df = pd.DataFrame([[1]])
        >>> df.style.set_properties(
        ...     **{"font-weight": "bold /* --dwrap */", "Huge": "--latex--rwrap"}
        ... ).to_latex(convert_css=True)  # doctest: +SKIP
        \begin{tabular}{lr}
        {} & {0} \\
        0 & {\bfseries}{\Huge{1}} \\
        \end{tabular}

        Examples
        --------
        Below we give a complete step by step example adding some advanced features
        and noting some common gotchas.

        First we create the DataFrame and Styler as usual, including MultiIndex rows
        and columns, which allow for more advanced formatting options:

        >>> cidx = pd.MultiIndex.from_arrays([
        ...     ["Equity", "Equity", "Equity", "Equity",
        ...      "Stats", "Stats", "Stats", "Stats", "Rating"],
        ...     ["Energy", "Energy", "Consumer", "Consumer", "", "", "", "", ""],
        ...     ["BP", "Shell", "H&M", "Unilever",
        ...      "Std Dev", "Variance", "52w High", "52w Low", ""]
        ... ])
        >>> iidx = pd.MultiIndex.from_arrays([
        ...     ["Equity", "Equity", "Equity", "Equity"],
        ...     ["Energy", "Energy", "Consumer", "Consumer"],
        ...     ["BP", "Shell", "H&M", "Unilever"]
        ... ])
        >>> styler = pd.DataFrame([
        ...     [1, 0.8, 0.66, 0.72, 32.1678, 32.1678**2, 335.12, 240.89, "Buy"],
        ...     [0.8, 1.0, 0.69, 0.79, 1.876, 1.876**2, 14.12, 19.78, "Hold"],
        ...     [0.66, 0.69, 1.0, 0.86, 7, 7**2, 210.9, 140.6, "Buy"],
        ...     [0.72, 0.79, 0.86, 1.0, 213.76, 213.76**2, 2807, 3678, "Sell"],
        ... ], columns=cidx, index=iidx).style

        Second we will format the display and, since our table is quite wide, will
        hide the repeated level-0 of the index:

        >>> (styler.format(subset="Equity", precision=2)
        ...       .format(subset="Stats", precision=1, thousands=",")
        ...       .format(subset="Rating", formatter=str.upper)
        ...       .format_index(escape="latex", axis=1)
        ...       .format_index(escape="latex", axis=0)
        ...       .hide(level=0, axis=0))  # doctest: +SKIP

        Note that one of the string entries of the index and column headers is "H&M".
        Without applying the `escape="latex"` option to the `format_index` method the
        resultant LaTeX will fail to render, and the error returned is quite
        difficult to debug. Using the appropriate escape the "&" is converted to "\\&".

        Thirdly we will apply some (CSS-HTML) styles to our object. We will use a
        builtin method and also define our own method to highlight the stock
        recommendation:

        >>> def rating_color(v):
        ...     if v == "Buy": color = "#33ff85"
        ...     elif v == "Sell": color = "#ff5933"
        ...     else: color = "#ffdd33"
        ...     return f"color: {color}; font-weight: bold;"
        >>> (styler.background_gradient(cmap="inferno", subset="Equity", vmin=0, vmax=1)
        ...       .map(rating_color, subset="Rating"))  # doctest: +SKIP

        All the above styles will work with HTML (see below) and LaTeX upon conversion:

        .. figure:: ../../_static/style/latex_stocks_html.png

        However, we finally want to add one LaTeX only style
        (from the {graphicx} package), that is not easy to convert from CSS and
        pandas does not support it. Notice the `--latex` flag used here,
        as well as `--rwrap` to ensure this is formatted correctly and
        not ignored upon conversion.

        >>> styler.map_index(
        ...     lambda v: "rotatebox:{45}--rwrap--latex;", level=2, axis=1
        ... )  # doctest: +SKIP

        Finally we render our LaTeX adding in other options as required:

        >>> styler.to_latex(
        ...     caption="Selected stock correlation and simple statistics.",
        ...     clines="skip-last;data",
        ...     convert_css=True,
        ...     position_float="centering",
        ...     multicol_align="|c|",
        ...     hrules=True,
        ... )  # doctest: +SKIP
        \begin{table}
        \centering
        \caption{Selected stock correlation and simple statistics.}
        \begin{tabular}{llrrrrrrrrl}
        \toprule
         &  & \multicolumn{4}{|c|}{Equity} & \multicolumn{4}{|c|}{Stats} & Rating \\
         &  & \multicolumn{2}{|c|}{Energy} & \multicolumn{2}{|c|}{Consumer} &
        \multicolumn{4}{|c|}{} &  \\
         &  & \rotatebox{45}{BP} & \rotatebox{45}{Shell} & \rotatebox{45}{H\&M} &
        \rotatebox{45}{Unilever} & \rotatebox{45}{Std Dev} & \rotatebox{45}{Variance} &
        \rotatebox{45}{52w High} & \rotatebox{45}{52w Low} & \rotatebox{45}{} \\
        \midrule
        \multirow[c]{2}{*}{Energy} & BP & {\cellcolor[HTML]{FCFFA4}}
        \color[HTML]{000000} 1.00 & {\cellcolor[HTML]{FCA50A}} \color[HTML]{000000}
        0.80 & {\cellcolor[HTML]{EB6628}} \color[HTML]{F1F1F1} 0.66 &
        {\cellcolor[HTML]{F68013}} \color[HTML]{F1F1F1} 0.72 & 32.2 & 1,034.8 & 335.1
        & 240.9 & \color[HTML]{33FF85} \bfseries BUY \\
         & Shell & {\cellcolor[HTML]{FCA50A}} \color[HTML]{000000} 0.80 &
        {\cellcolor[HTML]{FCFFA4}} \color[HTML]{000000} 1.00 &
        {\cellcolor[HTML]{F1731D}} \color[HTML]{F1F1F1} 0.69 &
        {\cellcolor[HTML]{FCA108}} \color[HTML]{000000} 0.79 & 1.9 & 3.5 & 14.1 &
        19.8 & \color[HTML]{FFDD33} \bfseries HOLD \\
        \cline{1-11}
        \multirow[c]{2}{*}{Consumer} & H\&M & {\cellcolor[HTML]{EB6628}}
        \color[HTML]{F1F1F1} 0.66 & {\cellcolor[HTML]{F1731D}} \color[HTML]{F1F1F1}
        0.69 & {\cellcolor[HTML]{FCFFA4}} \color[HTML]{000000} 1.00 &
        {\cellcolor[HTML]{FAC42A}} \color[HTML]{000000} 0.86 & 7.0 & 49.0 & 210.9 &
        140.6 & \color[HTML]{33FF85} \bfseries BUY \\
         & Unilever & {\cellcolor[HTML]{F68013}} \color[HTML]{F1F1F1} 0.72 &
        {\cellcolor[HTML]{FCA108}} \color[HTML]{000000} 0.79 &
        {\cellcolor[HTML]{FAC42A}} \color[HTML]{000000} 0.86 &
        {\cellcolor[HTML]{FCFFA4}} \color[HTML]{000000} 1.00 & 213.8 & 45,693.3 &
        2,807.0 & 3,678.0 & \color[HTML]{FF5933} \bfseries SELL \\
        \cline{1-11}
        \bottomrule
        \end{tabular}
        \end{table}

        .. figure:: ../../_static/style/latex_stocks.png
        """
        obj = self._copy(deepcopy=True)  # manipulate table_styles on obj, not self

        table_selectors = (
            [style["selector"] for style in self.table_styles]
            if self.table_styles is not None
            else []
        )

        if column_format is not None:
            # add more recent setting to table_styles
            obj.set_table_styles(
                [{"selector": "column_format", "props": f":{column_format}"}],
                overwrite=False,
            )
        elif "column_format" in table_selectors:
            pass  # adopt what has been previously set in table_styles
        else:
            # create a default: set float, complex, int cols to 'r' ('S'), index to 'l'
            _original_columns = self.data.columns
            self.data.columns = RangeIndex(stop=len(self.data.columns))
            numeric_cols = self.data._get_numeric_data().columns.to_list()
            self.data.columns = _original_columns
            column_format = ""
            for level in range(self.index.nlevels):
                column_format += "" if self.hide_index_[level] else "l"
            for ci, _ in enumerate(self.data.columns):
                if ci not in self.hidden_columns:
                    column_format += (
                        ("r" if not siunitx else "S") if ci in numeric_cols else "l"
                    )
            obj.set_table_styles(
                [{"selector": "column_format", "props": f":{column_format}"}],
                overwrite=False,
            )

        if position:
            obj.set_table_styles(
                [{"selector": "position", "props": f":{position}"}],
                overwrite=False,
            )

        if position_float:
            if environment == "longtable":
                raise ValueError(
                    "`position_float` cannot be used in 'longtable' `environment`"
                )
            if position_float not in ["raggedright", "raggedleft", "centering"]:
                raise ValueError(
                    f"`position_float` should be one of "
                    f"'raggedright', 'raggedleft', 'centering', "
                    f"got: '{position_float}'"
                )
            obj.set_table_styles(
                [{"selector": "position_float", "props": f":{position_float}"}],
                overwrite=False,
            )

        hrules = get_option("styler.latex.hrules") if hrules is None else hrules
        if hrules:
            obj.set_table_styles(
                [
                    {"selector": "toprule", "props": ":toprule"},
                    {"selector": "midrule", "props": ":midrule"},
                    {"selector": "bottomrule", "props": ":bottomrule"},
                ],
                overwrite=False,
            )

        if label:
            obj.set_table_styles(
                [{"selector": "label", "props": f":{{{label.replace(':', '§')}}}"}],
                overwrite=False,
            )

        if caption:
            obj.set_caption(caption)

        if sparse_index is None:
            sparse_index = get_option("styler.sparse.index")
        if sparse_columns is None:
            sparse_columns = get_option("styler.sparse.columns")
        environment = environment or get_option("styler.latex.environment")
        multicol_align = multicol_align or get_option("styler.latex.multicol_align")
        multirow_align = multirow_align or get_option("styler.latex.multirow_align")
        latex = obj._render_latex(
            sparse_index=sparse_index,
            sparse_columns=sparse_columns,
            multirow_align=multirow_align,
            multicol_align=multicol_align,
            environment=environment,
            convert_css=convert_css,
            siunitx=siunitx,
            clines=clines,
        )

        encoding = (
            (encoding or get_option("styler.render.encoding"))
            if isinstance(buf, str)  # i.e. a filepath
            else encoding
        )
        return save_to_buffer(latex, buf=buf, encoding=encoding)

    @overload
    def to_html(
        self,
        buf: FilePath | WriteBuffer[str],
        *,
        table_uuid: str | None = ...,
        table_attributes: str | None = ...,
        sparse_index: bool | None = ...,
        sparse_columns: bool | None = ...,
        bold_headers: bool = ...,
        caption: str | None = ...,
        max_rows: int | None = ...,
        max_columns: int | None = ...,
        encoding: str | None = ...,
        doctype_html: bool = ...,
        exclude_styles: bool = ...,
        **kwargs,
    ) -> None:
        ...

    @overload
    def to_html(
        self,
        buf: None = ...,
        *,
        table_uuid: str | None = ...,
        table_attributes: str | None = ...,
        sparse_index: bool | None = ...,
        sparse_columns: bool | None = ...,
        bold_headers: bool = ...,
        caption: str | None = ...,
        max_rows: int | None = ...,
        max_columns: int | None = ...,
        encoding: str | None = ...,
        doctype_html: bool = ...,
        exclude_styles: bool = ...,
        **kwargs,
    ) -> str:
        ...

    @Substitution(buf=buffering_args, encoding=encoding_args)
    def to_html(
        self,
        buf: FilePath | WriteBuffer[str] | None = None,
        *,
        table_uuid: str | None = None,
        table_attributes: str | None = None,
        sparse_index: bool | None = None,
        sparse_columns: bool | None = None,
        bold_headers: bool = False,
        caption: str | None = None,
        max_rows: int | None = None,
        max_columns: int | None = None,
        encoding: str | None = None,
        doctype_html: bool = False,
        exclude_styles: bool = False,
        **kwargs,
    ) -> str | None:
        """
        Write Styler to a file, buffer or string in HTML-CSS format.

        .. versionadded:: 1.3.0

        Parameters
        ----------
        %(buf)s
        table_uuid : str, optional
            Id attribute assigned to the <table> HTML element in the format:

            ``<table id="T_<table_uuid>" ..>``

            If not given uses Styler's initially assigned value.
        table_attributes : str, optional
            Attributes to assign within the `<table>` HTML element in the format:

            ``<table .. <table_attributes> >``

            If not given defaults to Styler's preexisting value.
        sparse_index : bool, optional
            Whether to sparsify the display of a hierarchical index. Setting to False
            will display each explicit level element in a hierarchical key for each row.
            Defaults to ``pandas.options.styler.sparse.index`` value.

            .. versionadded:: 1.4.0
        sparse_columns : bool, optional
            Whether to sparsify the display of a hierarchical index. Setting to False
            will display each explicit level element in a hierarchical key for each
            column. Defaults to ``pandas.options.styler.sparse.columns`` value.

            .. versionadded:: 1.4.0
        bold_headers : bool, optional
            Adds "font-weight: bold;" as a CSS property to table style header cells.

            .. versionadded:: 1.4.0
        caption : str, optional
            Set, or overwrite, the caption on Styler before rendering.

            .. versionadded:: 1.4.0
        max_rows : int, optional
            The maximum number of rows that will be rendered. Defaults to
            ``pandas.options.styler.render.max_rows/max_columns``.

            .. versionadded:: 1.4.0
        max_columns : int, optional
            The maximum number of columns that will be rendered. Defaults to
            ``pandas.options.styler.render.max_columns``, which is None.

            Rows and columns may be reduced if the number of total elements is
            large. This value is set to ``pandas.options.styler.render.max_elements``,
            which is 262144 (18 bit browser rendering).

            .. versionadded:: 1.4.0
        %(encoding)s
        doctype_html : bool, default False
            Whether to output a fully structured HTML file including all
            HTML elements, or just the core ``<style>`` and ``<table>`` elements.
        exclude_styles : bool, default False
            Whether to include the ``<style>`` element and all associated element
            ``class`` and ``id`` identifiers, or solely the ``<table>`` element without
            styling identifiers.
        **kwargs
            Any additional keyword arguments are passed through to the jinja2
            ``self.template.render`` process. This is useful when you need to provide
            additional variables for a custom template.

        Returns
        -------
        str or None
            If `buf` is None, returns the result as a string. Otherwise returns `None`.

        See Also
        --------
        DataFrame.to_html: Write a DataFrame to a file, buffer or string in HTML format.

        Examples
        --------
        >>> df = pd.DataFrame({'A': [1, 2], 'B': [3, 4]})
        >>> print(df.style.to_html())  # doctest: +SKIP
        <style type="text/css">
        </style>
        <table id="T_1e78e">
          <thead>
            <tr>
              <th class="blank level0" >&nbsp;</th>
              <th id="T_1e78e_level0_col0" class="col_heading level0 col0" >A</th>
              <th id="T_1e78e_level0_col1" class="col_heading level0 col1" >B</th>
            </tr>
        ...
        """
        obj = self._copy(deepcopy=True)  # manipulate table_styles on obj, not self

        if table_uuid:
            obj.set_uuid(table_uuid)

        if table_attributes:
            obj.set_table_attributes(table_attributes)

        if sparse_index is None:
            sparse_index = get_option("styler.sparse.index")
        if sparse_columns is None:
            sparse_columns = get_option("styler.sparse.columns")

        if bold_headers:
            obj.set_table_styles(
                [{"selector": "th", "props": "font-weight: bold;"}], overwrite=False
            )

        if caption is not None:
            obj.set_caption(caption)

        # Build HTML string..
        html = obj._render_html(
            sparse_index=sparse_index,
            sparse_columns=sparse_columns,
            max_rows=max_rows,
            max_cols=max_columns,
            exclude_styles=exclude_styles,
            encoding=encoding or get_option("styler.render.encoding"),
            doctype_html=doctype_html,
            **kwargs,
        )

        return save_to_buffer(
            html, buf=buf, encoding=(encoding if buf is not None else None)
        )

    @overload
    def to_string(
        self,
        buf: FilePath | WriteBuffer[str],
        *,
        encoding: str | None = ...,
        sparse_index: bool | None = ...,
        sparse_columns: bool | None = ...,
        max_rows: int | None = ...,
        max_columns: int | None = ...,
        delimiter: str = ...,
    ) -> None:
        ...

    @overload
    def to_string(
        self,
        buf: None = ...,
        *,
        encoding: str | None = ...,
        sparse_index: bool | None = ...,
        sparse_columns: bool | None = ...,
        max_rows: int | None = ...,
        max_columns: int | None = ...,
        delimiter: str = ...,
    ) -> str:
        ...

    @Substitution(buf=buffering_args, encoding=encoding_args)
    def to_string(
        self,
        buf: FilePath | WriteBuffer[str] | None = None,
        *,
        encoding: str | None = None,
        sparse_index: bool | None = None,
        sparse_columns: bool | None = None,
        max_rows: int | None = None,
        max_columns: int | None = None,
        delimiter: str = " ",
    ) -> str | None:
        """
        Write Styler to a file, buffer or string in text format.

        .. versionadded:: 1.5.0

        Parameters
        ----------
        %(buf)s
        %(encoding)s
        sparse_index : bool, optional
            Whether to sparsify the display of a hierarchical index. Setting to False
            will display each explicit level element in a hierarchical key for each row.
            Defaults to ``pandas.options.styler.sparse.index`` value.
        sparse_columns : bool, optional
            Whether to sparsify the display of a hierarchical index. Setting to False
            will display each explicit level element in a hierarchical key for each
            column. Defaults to ``pandas.options.styler.sparse.columns`` value.
        max_rows : int, optional
            The maximum number of rows that will be rendered. Defaults to
            ``pandas.options.styler.render.max_rows``, which is None.
        max_columns : int, optional
            The maximum number of columns that will be rendered. Defaults to
            ``pandas.options.styler.render.max_columns``, which is None.

            Rows and columns may be reduced if the number of total elements is
            large. This value is set to ``pandas.options.styler.render.max_elements``,
            which is 262144 (18 bit browser rendering).
        delimiter : str, default single space
            The separator between data elements.

        Returns
        -------
        str or None
            If `buf` is None, returns the result as a string. Otherwise returns `None`.

        Examples
        --------
        >>> df = pd.DataFrame({'A': [1, 2], 'B': [3, 4]})
        >>> df.style.to_string()
        ' A B\\n0 1 3\\n1 2 4\\n'
        """
        obj = self._copy(deepcopy=True)

        if sparse_index is None:
            sparse_index = get_option("styler.sparse.index")
        if sparse_columns is None:
            sparse_columns = get_option("styler.sparse.columns")

        text = obj._render_string(
            sparse_columns=sparse_columns,
            sparse_index=sparse_index,
            max_rows=max_rows,
            max_cols=max_columns,
            delimiter=delimiter,
        )
        return save_to_buffer(
            text, buf=buf, encoding=(encoding if buf is not None else None)
        )

    def set_td_classes(self, classes: DataFrame) -> Styler:
        """
        Set the ``class`` attribute of ``<td>`` HTML elements.

        Parameters
        ----------
        classes : DataFrame
            DataFrame containing strings that will be translated to CSS classes,
            mapped by identical column and index key values that must exist on the
            underlying Styler data. None, NaN values, and empty strings will
            be ignored and not affect the rendered HTML.

        Returns
        -------
        Styler

        See Also
        --------
        Styler.set_table_styles: Set the table styles included within the ``<style>``
            HTML element.
        Styler.set_table_attributes: Set the table attributes added to the ``<table>``
            HTML element.

        Notes
        -----
        Can be used in combination with ``Styler.set_table_styles`` to define an
        internal CSS solution without reference to external CSS files.

        Examples
        --------
        >>> df = pd.DataFrame(data=[[1, 2, 3], [4, 5, 6]], columns=["A", "B", "C"])
        >>> classes = pd.DataFrame([
        ...     ["min-val red", "", "blue"],
        ...     ["red", None, "blue max-val"]
        ... ], index=df.index, columns=df.columns)
        >>> df.style.set_td_classes(classes)  # doctest: +SKIP

        Using `MultiIndex` columns and a `classes` `DataFrame` as a subset of the
        underlying,

        >>> df = pd.DataFrame([[1,2],[3,4]], index=["a", "b"],
        ...     columns=[["level0", "level0"], ["level1a", "level1b"]])
        >>> classes = pd.DataFrame(["min-val"], index=["a"],
        ...     columns=[["level0"],["level1a"]])
        >>> df.style.set_td_classes(classes)  # doctest: +SKIP

        Form of the output with new additional css classes,

        >>> from pandas.io.formats.style import Styler
        >>> df = pd.DataFrame([[1]])
        >>> css = pd.DataFrame([["other-class"]])
        >>> s = Styler(df, uuid="_", cell_ids=False).set_td_classes(css)
        >>> s.hide(axis=0).to_html()  # doctest: +SKIP
        '<style type="text/css"></style>'
        '<table id="T__">'
        '  <thead>'
        '    <tr><th class="col_heading level0 col0" >0</th></tr>'
        '  </thead>'
        '  <tbody>'
        '    <tr><td class="data row0 col0 other-class" >1</td></tr>'
        '  </tbody>'
        '</table>'
        """
        if not classes.index.is_unique or not classes.columns.is_unique:
            raise KeyError(
                "Classes render only if `classes` has unique index and columns."
            )
        classes = classes.reindex_like(self.data)

        for r, row_tup in enumerate(classes.itertuples()):
            for c, value in enumerate(row_tup[1:]):
                if not (pd.isna(value) or value == ""):
                    self.cell_context[(r, c)] = str(value)

        return self

    def _update_ctx(self, attrs: DataFrame) -> None:
        """
        Update the state of the ``Styler`` for data cells.

        Collects a mapping of {index_label: [('<property>', '<value>'), ..]}.

        Parameters
        ----------
        attrs : DataFrame
            should contain strings of '<property>: <value>;<prop2>: <val2>'
            Whitespace shouldn't matter and the final trailing ';' shouldn't
            matter.
        """
        if not self.index.is_unique or not self.columns.is_unique:
            raise KeyError(
                "`Styler.apply` and `.map` are not compatible "
                "with non-unique index or columns."
            )

        for cn in attrs.columns:
            j = self.columns.get_loc(cn)
            ser = attrs[cn]
            for rn, c in ser.items():
                if not c or pd.isna(c):
                    continue
                css_list = maybe_convert_css_to_tuples(c)
                i = self.index.get_loc(rn)
                self.ctx[(i, j)].extend(css_list)

    def _update_ctx_header(self, attrs: DataFrame, axis: AxisInt) -> None:
        """
        Update the state of the ``Styler`` for header cells.

        Collects a mapping of {index_label: [('<property>', '<value>'), ..]}.

        Parameters
        ----------
        attrs : Series
            Should contain strings of '<property>: <value>;<prop2>: <val2>', and an
            integer index.
            Whitespace shouldn't matter and the final trailing ';' shouldn't
            matter.
        axis : int
            Identifies whether the ctx object being updated is the index or columns
        """
        for j in attrs.columns:
            ser = attrs[j]
            for i, c in ser.items():
                if not c or pd.isna(c):
                    continue
                css_list = maybe_convert_css_to_tuples(c)
                if axis == 0:
                    self.ctx_index[(i, j)].extend(css_list)
                else:
                    self.ctx_columns[(j, i)].extend(css_list)

    def _copy(self, deepcopy: bool = False) -> Styler:
        """
        Copies a Styler, allowing for deepcopy or shallow copy

        Copying a Styler aims to recreate a new Styler object which contains the same
        data and styles as the original.

        Data dependent attributes [copied and NOT exported]:
          - formatting (._display_funcs)
          - hidden index values or column values (.hidden_rows, .hidden_columns)
          - tooltips
          - cell_context (cell css classes)
          - ctx (cell css styles)
          - caption
          - concatenated stylers

        Non-data dependent attributes [copied and exported]:
          - css
          - hidden index state and hidden columns state (.hide_index_, .hide_columns_)
          - table_attributes
          - table_styles
          - applied styles (_todo)

        """
        # GH 40675, 52728
        styler = type(self)(
            self.data,  # populates attributes 'data', 'columns', 'index' as shallow
        )
        shallow = [  # simple string or boolean immutables
            "hide_index_",
            "hide_columns_",
            "hide_column_names",
            "hide_index_names",
            "table_attributes",
            "cell_ids",
            "caption",
            "uuid",
            "uuid_len",
            "template_latex",  # also copy templates if these have been customised
            "template_html_style",
            "template_html_table",
            "template_html",
        ]
        deep = [  # nested lists or dicts
            "css",
            "concatenated",
            "_display_funcs",
            "_display_funcs_index",
            "_display_funcs_columns",
            "hidden_rows",
            "hidden_columns",
            "ctx",
            "ctx_index",
            "ctx_columns",
            "cell_context",
            "_todo",
            "table_styles",
            "tooltips",
        ]

        for attr in shallow:
            setattr(styler, attr, getattr(self, attr))

        for attr in deep:
            val = getattr(self, attr)
            setattr(styler, attr, copy.deepcopy(val) if deepcopy else val)

        return styler

    def __copy__(self) -> Styler:
        return self._copy(deepcopy=False)

    def __deepcopy__(self, memo) -> Styler:
        return self._copy(deepcopy=True)

    def clear(self) -> None:
        """
        Reset the ``Styler``, removing any previously applied styles.

        Returns None.

        Examples
        --------
        >>> df = pd.DataFrame({'A': [1, 2], 'B': [3, np.nan]})

        After any added style:

        >>> df.style.highlight_null(color='yellow')  # doctest: +SKIP

        Remove it with:

        >>> df.style.clear()  # doctest: +SKIP

        Please see:
        `Table Visualization <../../user_guide/style.ipynb>`_ for more examples.
        """
        # create default GH 40675
        clean_copy = Styler(self.data, uuid=self.uuid)
        clean_attrs = [a for a in clean_copy.__dict__ if not callable(a)]
        self_attrs = [a for a in self.__dict__ if not callable(a)]  # maybe more attrs
        for attr in clean_attrs:
            setattr(self, attr, getattr(clean_copy, attr))
        for attr in set(self_attrs).difference(clean_attrs):
            delattr(self, attr)

    def _apply(
        self,
        func: Callable,
        axis: Axis | None = 0,
        subset: Subset | None = None,
        **kwargs,
    ) -> Styler:
        subset = slice(None) if subset is None else subset
        subset = non_reducing_slice(subset)
        data = self.data.loc[subset]
        if data.empty:
            result = DataFrame()
        elif axis is None:
            result = func(data, **kwargs)
            if not isinstance(result, DataFrame):
                if not isinstance(result, np.ndarray):
                    raise TypeError(
                        f"Function {repr(func)} must return a DataFrame or ndarray "
                        f"when passed to `Styler.apply` with axis=None"
                    )
                if data.shape != result.shape:
                    raise ValueError(
                        f"Function {repr(func)} returned ndarray with wrong shape.\n"
                        f"Result has shape: {result.shape}\n"
                        f"Expected shape: {data.shape}"
                    )
                result = DataFrame(result, index=data.index, columns=data.columns)
        else:
            axis = self.data._get_axis_number(axis)
            if axis == 0:
                result = data.apply(func, axis=0, **kwargs)
            else:
                result = data.T.apply(func, axis=0, **kwargs).T  # see GH 42005

        if isinstance(result, Series):
            raise ValueError(
                f"Function {repr(func)} resulted in the apply method collapsing to a "
                f"Series.\nUsually, this is the result of the function returning a "
                f"single value, instead of list-like."
            )
        msg = (
            f"Function {repr(func)} created invalid {{0}} labels.\nUsually, this is "
            f"the result of the function returning a "
            f"{'Series' if axis is not None else 'DataFrame'} which contains invalid "
            f"labels, or returning an incorrectly shaped, list-like object which "
            f"cannot be mapped to labels, possibly due to applying the function along "
            f"the wrong axis.\n"
            f"Result {{0}} has shape: {{1}}\n"
            f"Expected {{0}} shape:   {{2}}"
        )
        if not all(result.index.isin(data.index)):
            raise ValueError(msg.format("index", result.index.shape, data.index.shape))
        if not all(result.columns.isin(data.columns)):
            raise ValueError(
                msg.format("columns", result.columns.shape, data.columns.shape)
            )
        self._update_ctx(result)
        return self

    @Substitution(subset=subset_args)
    def apply(
        self,
        func: Callable,
        axis: Axis | None = 0,
        subset: Subset | None = None,
        **kwargs,
    ) -> Styler:
        """
        Apply a CSS-styling function column-wise, row-wise, or table-wise.

        Updates the HTML representation with the result.

        Parameters
        ----------
        func : function
            ``func`` should take a Series if ``axis`` in [0,1] and return a list-like
            object of same length, or a Series, not necessarily of same length, with
            valid index labels considering ``subset``.
            ``func`` should take a DataFrame if ``axis`` is ``None`` and return either
            an ndarray with the same shape or a DataFrame, not necessarily of the same
            shape, with valid index and columns labels considering ``subset``.

            .. versionchanged:: 1.3.0

            .. versionchanged:: 1.4.0

        axis : {0 or 'index', 1 or 'columns', None}, default 0
            Apply to each column (``axis=0`` or ``'index'``), to each row
            (``axis=1`` or ``'columns'``), or to the entire DataFrame at once
            with ``axis=None``.
        %(subset)s
        **kwargs : dict
            Pass along to ``func``.

        Returns
        -------
        Styler

        See Also
        --------
        Styler.map_index: Apply a CSS-styling function to headers elementwise.
        Styler.apply_index: Apply a CSS-styling function to headers level-wise.
        Styler.map: Apply a CSS-styling function elementwise.

        Notes
        -----
        The elements of the output of ``func`` should be CSS styles as strings, in the
        format 'attribute: value; attribute2: value2; ...' or,
        if nothing is to be applied to that element, an empty string or ``None``.

        This is similar to ``DataFrame.apply``, except that ``axis=None``
        applies the function to the entire DataFrame at once,
        rather than column-wise or row-wise.

        Examples
        --------
        >>> def highlight_max(x, color):
        ...     return np.where(x == np.nanmax(x.to_numpy()), f"color: {color};", None)
        >>> df = pd.DataFrame(np.random.randn(5, 2), columns=["A", "B"])
        >>> df.style.apply(highlight_max, color='red')  # doctest: +SKIP
        >>> df.style.apply(highlight_max, color='blue', axis=1)  # doctest: +SKIP
        >>> df.style.apply(highlight_max, color='green', axis=None)  # doctest: +SKIP

        Using ``subset`` to restrict application to a single column or multiple columns

        >>> df.style.apply(highlight_max, color='red', subset="A")
        ... # doctest: +SKIP
        >>> df.style.apply(highlight_max, color='red', subset=["A", "B"])
        ... # doctest: +SKIP

        Using a 2d input to ``subset`` to select rows in addition to columns

        >>> df.style.apply(highlight_max, color='red', subset=([0, 1, 2], slice(None)))
        ... # doctest: +SKIP
        >>> df.style.apply(highlight_max, color='red', subset=(slice(0, 5, 2), "A"))
        ... # doctest: +SKIP

        Using a function which returns a Series / DataFrame of unequal length but
        containing valid index labels

        >>> df = pd.DataFrame([[1, 2], [3, 4], [4, 6]], index=["A1", "A2", "Total"])
        >>> total_style = pd.Series("font-weight: bold;", index=["Total"])
        >>> df.style.apply(lambda s: total_style)  # doctest: +SKIP

        See `Table Visualization <../../user_guide/style.ipynb>`_ user guide for
        more details.
        """
        self._todo.append(
            (lambda instance: getattr(instance, "_apply"), (func, axis, subset), kwargs)
        )
        return self

    def _apply_index(
        self,
        func: Callable,
        axis: Axis = 0,
        level: Level | list[Level] | None = None,
        method: str = "apply",
        **kwargs,
    ) -> Styler:
        axis = self.data._get_axis_number(axis)
        obj = self.index if axis == 0 else self.columns

        levels_ = refactor_levels(level, obj)
        data = DataFrame(obj.to_list()).loc[:, levels_]

        if method == "apply":
            result = data.apply(func, axis=0, **kwargs)
        elif method == "map":
            result = data.map(func, **kwargs)

        self._update_ctx_header(result, axis)
        return self

    @doc(
        this="apply",
        wise="level-wise",
        alt="map",
        altwise="elementwise",
        func="take a Series and return a string array of the same length",
        input_note="the index as a Series, if an Index, or a level of a MultiIndex",
        output_note="an identically sized array of CSS styles as strings",
        var="s",
        ret='np.where(s == "B", "background-color: yellow;", "")',
        ret2='["background-color: yellow;" if "x" in v else "" for v in s]',
    )
    def apply_index(
        self,
        func: Callable,
        axis: AxisInt | str = 0,
        level: Level | list[Level] | None = None,
        **kwargs,
    ) -> Styler:
        """
        Apply a CSS-styling function to the index or column headers, {wise}.

        Updates the HTML representation with the result.

        .. versionadded:: 1.4.0

        .. versionadded:: 2.1.0
           Styler.applymap_index was deprecated and renamed to Styler.map_index.

        Parameters
        ----------
        func : function
            ``func`` should {func}.
        axis : {{0, 1, "index", "columns"}}
            The headers over which to apply the function.
        level : int, str, list, optional
            If index is MultiIndex the level(s) over which to apply the function.
        **kwargs : dict
            Pass along to ``func``.

        Returns
        -------
        Styler

        See Also
        --------
        Styler.{alt}_index: Apply a CSS-styling function to headers {altwise}.
        Styler.apply: Apply a CSS-styling function column-wise, row-wise, or table-wise.
        Styler.map: Apply a CSS-styling function elementwise.

        Notes
        -----
        Each input to ``func`` will be {input_note}. The output of ``func`` should be
        {output_note}, in the format 'attribute: value; attribute2: value2; ...'
        or, if nothing is to be applied to that element, an empty string or ``None``.

        Examples
        --------
        Basic usage to conditionally highlight values in the index.

        >>> df = pd.DataFrame([[1,2], [3,4]], index=["A", "B"])
        >>> def color_b(s):
        ...     return {ret}
        >>> df.style.{this}_index(color_b)  # doctest: +SKIP

        .. figure:: ../../_static/style/appmaphead1.png

        Selectively applying to specific levels of MultiIndex columns.

        >>> midx = pd.MultiIndex.from_product([['ix', 'jy'], [0, 1], ['x3', 'z4']])
        >>> df = pd.DataFrame([np.arange(8)], columns=midx)
        >>> def highlight_x({var}):
        ...     return {ret2}
        >>> df.style.{this}_index(highlight_x, axis="columns", level=[0, 2])
        ...  # doctest: +SKIP

        .. figure:: ../../_static/style/appmaphead2.png
        """
        self._todo.append(
            (
                lambda instance: getattr(instance, "_apply_index"),
                (func, axis, level, "apply"),
                kwargs,
            )
        )
        return self

    @doc(
        apply_index,
        this="map",
        wise="elementwise",
        alt="apply",
        altwise="level-wise",
        func="take a scalar and return a string",
        input_note="an index value, if an Index, or a level value of a MultiIndex",
        output_note="CSS styles as a string",
        var="v",
        ret='"background-color: yellow;" if v == "B" else None',
        ret2='"background-color: yellow;" if "x" in v else None',
    )
    def map_index(
        self,
        func: Callable,
        axis: AxisInt | str = 0,
        level: Level | list[Level] | None = None,
        **kwargs,
    ) -> Styler:
        self._todo.append(
            (
                lambda instance: getattr(instance, "_apply_index"),
                (func, axis, level, "map"),
                kwargs,
            )
        )
        return self

    def applymap_index(
        self,
        func: Callable,
        axis: AxisInt | str = 0,
        level: Level | list[Level] | None = None,
        **kwargs,
    ) -> Styler:
        """
        Apply a CSS-styling function to the index or column headers, elementwise.

        .. deprecated:: 2.1.0

           Styler.applymap_index has been deprecated. Use Styler.map_index instead.

        Parameters
        ----------
        func : function
            ``func`` should take a scalar and return a string.
        axis : {{0, 1, "index", "columns"}}
            The headers over which to apply the function.
        level : int, str, list, optional
            If index is MultiIndex the level(s) over which to apply the function.
        **kwargs : dict
            Pass along to ``func``.

        Returns
        -------
        Styler
        """
        warnings.warn(
            "Styler.applymap_index has been deprecated. Use Styler.map_index instead.",
            FutureWarning,
            stacklevel=find_stack_level(),
        )
        return self.map_index(func, axis, level, **kwargs)

    def _map(self, func: Callable, subset: Subset | None = None, **kwargs) -> Styler:
        func = partial(func, **kwargs)  # map doesn't take kwargs?
        if subset is None:
            subset = IndexSlice[:]
        subset = non_reducing_slice(subset)
        result = self.data.loc[subset].map(func)
        self._update_ctx(result)
        return self

    @Substitution(subset=subset_args)
    def map(self, func: Callable, subset: Subset | None = None, **kwargs) -> Styler:
        """
        Apply a CSS-styling function elementwise.

        Updates the HTML representation with the result.

        Parameters
        ----------
        func : function
            ``func`` should take a scalar and return a string.
        %(subset)s
        **kwargs : dict
            Pass along to ``func``.

        Returns
        -------
        Styler

        See Also
        --------
        Styler.map_index: Apply a CSS-styling function to headers elementwise.
        Styler.apply_index: Apply a CSS-styling function to headers level-wise.
        Styler.apply: Apply a CSS-styling function column-wise, row-wise, or table-wise.

        Notes
        -----
        The elements of the output of ``func`` should be CSS styles as strings, in the
        format 'attribute: value; attribute2: value2; ...' or,
        if nothing is to be applied to that element, an empty string or ``None``.

        Examples
        --------
        >>> def color_negative(v, color):
        ...     return f"color: {color};" if v < 0 else None
        >>> df = pd.DataFrame(np.random.randn(5, 2), columns=["A", "B"])
        >>> df.style.map(color_negative, color='red')  # doctest: +SKIP

        Using ``subset`` to restrict application to a single column or multiple columns

        >>> df.style.map(color_negative, color='red', subset="A")
        ...  # doctest: +SKIP
        >>> df.style.map(color_negative, color='red', subset=["A", "B"])
        ...  # doctest: +SKIP

        Using a 2d input to ``subset`` to select rows in addition to columns

        >>> df.style.map(color_negative, color='red',
        ...  subset=([0,1,2], slice(None)))  # doctest: +SKIP
        >>> df.style.map(color_negative, color='red', subset=(slice(0,5,2), "A"))
        ...  # doctest: +SKIP

        See `Table Visualization <../../user_guide/style.ipynb>`_ user guide for
        more details.
        """
        self._todo.append(
            (lambda instance: getattr(instance, "_map"), (func, subset), kwargs)
        )
        return self

    @Substitution(subset=subset_args)
    def applymap(
        self, func: Callable, subset: Subset | None = None, **kwargs
    ) -> Styler:
        """
        Apply a CSS-styling function elementwise.

        .. deprecated:: 2.1.0

           Styler.applymap has been deprecated. Use Styler.map instead.

        Parameters
        ----------
        func : function
            ``func`` should take a scalar and return a string.
        %(subset)s
        **kwargs : dict
            Pass along to ``func``.

        Returns
        -------
        Styler
        """
        warnings.warn(
            "Styler.applymap has been deprecated. Use Styler.map instead.",
            FutureWarning,
            stacklevel=find_stack_level(),
        )
        return self.map(func, subset, **kwargs)

    def set_table_attributes(self, attributes: str) -> Styler:
        """
        Set the table attributes added to the ``<table>`` HTML element.

        These are items in addition to automatic (by default) ``id`` attribute.

        Parameters
        ----------
        attributes : str

        Returns
        -------
        Styler

        See Also
        --------
        Styler.set_table_styles: Set the table styles included within the ``<style>``
            HTML element.
        Styler.set_td_classes: Set the DataFrame of strings added to the ``class``
            attribute of ``<td>`` HTML elements.

        Examples
        --------
        >>> df = pd.DataFrame(np.random.randn(10, 4))
        >>> df.style.set_table_attributes('class="pure-table"')  # doctest: +SKIP
        # ... <table class="pure-table"> ...
        """
        self.table_attributes = attributes
        return self

    def export(self) -> dict[str, Any]:
        """
        Export the styles applied to the current Styler.

        Can be applied to a second Styler with ``Styler.use``.

        Returns
        -------
        dict

        See Also
        --------
        Styler.use: Set the styles on the current Styler.
        Styler.copy: Create a copy of the current Styler.

        Notes
        -----
        This method is designed to copy non-data dependent attributes of
        one Styler to another. It differs from ``Styler.copy`` where data and
        data dependent attributes are also copied.

        The following items are exported since they are not generally data dependent:

          - Styling functions added by the ``apply`` and ``map``
          - Whether axes and names are hidden from the display, if unambiguous.
          - Table attributes
          - Table styles

        The following attributes are considered data dependent and therefore not
        exported:

          - Caption
          - UUID
          - Tooltips
          - Any hidden rows or columns identified by Index labels
          - Any formatting applied using ``Styler.format``
          - Any CSS classes added using ``Styler.set_td_classes``

        Examples
        --------

        >>> styler = pd.DataFrame([[1, 2], [3, 4]]).style
        >>> styler2 = pd.DataFrame([[9, 9, 9]]).style
        >>> styler.hide(axis=0).highlight_max(axis=1)  # doctest: +SKIP
        >>> export = styler.export()
        >>> styler2.use(export)  # doctest: +SKIP
        """
        return {
            "apply": copy.copy(self._todo),
            "table_attributes": self.table_attributes,
            "table_styles": copy.copy(self.table_styles),
            "hide_index": all(self.hide_index_),
            "hide_columns": all(self.hide_columns_),
            "hide_index_names": self.hide_index_names,
            "hide_column_names": self.hide_column_names,
            "css": copy.copy(self.css),
        }

    def use(self, styles: dict[str, Any]) -> Styler:
        """
        Set the styles on the current Styler.

        Possibly uses styles from ``Styler.export``.

        Parameters
        ----------
        styles : dict(str, Any)
            List of attributes to add to Styler. Dict keys should contain only:
              - "apply": list of styler functions, typically added with ``apply`` or
                ``map``.
              - "table_attributes": HTML attributes, typically added with
                ``set_table_attributes``.
              - "table_styles": CSS selectors and properties, typically added with
                ``set_table_styles``.
              - "hide_index":  whether the index is hidden, typically added with
                ``hide_index``, or a boolean list for hidden levels.
              - "hide_columns": whether column headers are hidden, typically added with
                ``hide_columns``, or a boolean list for hidden levels.
              - "hide_index_names": whether index names are hidden.
              - "hide_column_names": whether column header names are hidden.
              - "css": the css class names used.

        Returns
        -------
        Styler

        See Also
        --------
        Styler.export : Export the non data dependent attributes to the current Styler.

        Examples
        --------

        >>> styler = pd.DataFrame([[1, 2], [3, 4]]).style
        >>> styler2 = pd.DataFrame([[9, 9, 9]]).style
        >>> styler.hide(axis=0).highlight_max(axis=1)  # doctest: +SKIP
        >>> export = styler.export()
        >>> styler2.use(export)  # doctest: +SKIP
        """
        self._todo.extend(styles.get("apply", []))
        table_attributes: str = self.table_attributes or ""
        obj_table_atts: str = (
            ""
            if styles.get("table_attributes") is None
            else str(styles.get("table_attributes"))
        )
        self.set_table_attributes((table_attributes + " " + obj_table_atts).strip())
        if styles.get("table_styles"):
            self.set_table_styles(styles.get("table_styles"), overwrite=False)

        for obj in ["index", "columns"]:
            hide_obj = styles.get("hide_" + obj)
            if hide_obj is not None:
                if isinstance(hide_obj, bool):
                    n = getattr(self, obj).nlevels
                    setattr(self, "hide_" + obj + "_", [hide_obj] * n)
                else:
                    setattr(self, "hide_" + obj + "_", hide_obj)

        self.hide_index_names = styles.get("hide_index_names", False)
        self.hide_column_names = styles.get("hide_column_names", False)
        if styles.get("css"):
            self.css = styles.get("css")  # type: ignore[assignment]
        return self

    def set_uuid(self, uuid: str) -> Styler:
        """
        Set the uuid applied to ``id`` attributes of HTML elements.

        Parameters
        ----------
        uuid : str

        Returns
        -------
        Styler

        Notes
        -----
        Almost all HTML elements within the table, and including the ``<table>`` element
        are assigned ``id`` attributes. The format is ``T_uuid_<extra>`` where
        ``<extra>`` is typically a more specific identifier, such as ``row1_col2``.

        Examples
        --------
        >>> df = pd.DataFrame([[1, 2], [3, 4]], index=['A', 'B'], columns=['c1', 'c2'])

        You can get the `id` attributes with the following:

        >>> print((df).style.to_html())  # doctest: +SKIP

        To add a title to column `c1`, its `id` is T_20a7d_level0_col0:

        >>> df.style.set_uuid("T_20a7d_level0_col0")
        ... .set_caption("Test")  # doctest: +SKIP

        Please see:
        `Table visualization <../../user_guide/style.ipynb>`_ for more examples.
        """
        self.uuid = uuid
        return self

    def set_caption(self, caption: str | tuple | list) -> Styler:
        """
        Set the text added to a ``<caption>`` HTML element.

        Parameters
        ----------
        caption : str, tuple, list
            For HTML output either the string input is used or the first element of the
            tuple. For LaTeX the string input provides a caption and the additional
            tuple input allows for full captions and short captions, in that order.

        Returns
        -------
        Styler

        Examples
        --------
        >>> df = pd.DataFrame({'A': [1, 2], 'B': [3, 4]})
        >>> df.style.set_caption("test")  # doctest: +SKIP

        Please see:
        `Table Visualization <../../user_guide/style.ipynb>`_ for more examples.
        """
        msg = "`caption` must be either a string or 2-tuple of strings."
        if isinstance(caption, (list, tuple)):
            if (
                len(caption) != 2
                or not isinstance(caption[0], str)
                or not isinstance(caption[1], str)
            ):
                raise ValueError(msg)
        elif not isinstance(caption, str):
            raise ValueError(msg)
        self.caption = caption
        return self

    def set_sticky(
        self,
        axis: Axis = 0,
        pixel_size: int | None = None,
        levels: Level | list[Level] | None = None,
    ) -> Styler:
        """
        Add CSS to permanently display the index or column headers in a scrolling frame.

        Parameters
        ----------
        axis : {0 or 'index', 1 or 'columns'}, default 0
            Whether to make the index or column headers sticky.
        pixel_size : int, optional
            Required to configure the width of index cells or the height of column
            header cells when sticking a MultiIndex (or with a named Index).
            Defaults to 75 and 25 respectively.
        levels : int, str, list, optional
            If ``axis`` is a MultiIndex the specific levels to stick. If ``None`` will
            stick all levels.

        Returns
        -------
        Styler

        Notes
        -----
        This method uses the CSS 'position: sticky;' property to display. It is
        designed to work with visible axes, therefore both:

          - `styler.set_sticky(axis="index").hide(axis="index")`
          - `styler.set_sticky(axis="columns").hide(axis="columns")`

        may produce strange behaviour due to CSS controls with missing elements.

        Examples
        --------
        >>> df = pd.DataFrame({'A': [1, 2], 'B': [3, 4]})
        >>> df.style.set_sticky(axis="index")  # doctest: +SKIP

        Please see:
        `Table Visualization <../../user_guide/style.ipynb>`_ for more examples.
        """
        axis = self.data._get_axis_number(axis)
        obj = self.data.index if axis == 0 else self.data.columns
        pixel_size = (75 if axis == 0 else 25) if not pixel_size else pixel_size

        props = "position:sticky; background-color:inherit;"
        if not isinstance(obj, pd.MultiIndex):
            # handling MultiIndexes requires different CSS

            if axis == 1:
                # stick the first <tr> of <head> and, if index names, the second <tr>
                # if self._hide_columns then no <thead><tr> here will exist: no conflict
                styles: CSSStyles = [
                    {
                        "selector": "thead tr:nth-child(1) th",
                        "props": props + "top:0px; z-index:2;",
                    }
                ]
                if self.index.names[0] is not None:
                    styles[0]["props"] = (
                        props + f"top:0px; z-index:2; height:{pixel_size}px;"
                    )
                    styles.append(
                        {
                            "selector": "thead tr:nth-child(2) th",
                            "props": props
                            + f"top:{pixel_size}px; z-index:2; height:{pixel_size}px; ",
                        }
                    )
            else:
                # stick the first <th> of each <tr> in both <thead> and <tbody>
                # if self._hide_index then no <th> will exist in <tbody>: no conflict
                # but <th> will exist in <thead>: conflict with initial element
                styles = [
                    {
                        "selector": "thead tr th:nth-child(1)",
                        "props": props + "left:0px; z-index:3 !important;",
                    },
                    {
                        "selector": "tbody tr th:nth-child(1)",
                        "props": props + "left:0px; z-index:1;",
                    },
                ]

        else:
            # handle the MultiIndex case
            range_idx = list(range(obj.nlevels))
            levels_: list[int] = refactor_levels(levels, obj) if levels else range_idx
            levels_ = sorted(levels_)

            if axis == 1:
                styles = []
                for i, level in enumerate(levels_):
                    styles.append(
                        {
                            "selector": f"thead tr:nth-child({level+1}) th",
                            "props": props
                            + (
                                f"top:{i * pixel_size}px; height:{pixel_size}px; "
                                "z-index:2;"
                            ),
                        }
                    )
                if not all(name is None for name in self.index.names):
                    styles.append(
                        {
                            "selector": f"thead tr:nth-child({obj.nlevels+1}) th",
                            "props": props
                            + (
                                f"top:{(len(levels_)) * pixel_size}px; "
                                f"height:{pixel_size}px; z-index:2;"
                            ),
                        }
                    )

            else:
                styles = []
                for i, level in enumerate(levels_):
                    props_ = props + (
                        f"left:{i * pixel_size}px; "
                        f"min-width:{pixel_size}px; "
                        f"max-width:{pixel_size}px; "
                    )
                    styles.extend(
                        [
                            {
                                "selector": f"thead tr th:nth-child({level+1})",
                                "props": props_ + "z-index:3 !important;",
                            },
                            {
                                "selector": f"tbody tr th.level{level}",
                                "props": props_ + "z-index:1;",
                            },
                        ]
                    )

        return self.set_table_styles(styles, overwrite=False)

    def set_table_styles(
        self,
        table_styles: dict[Any, CSSStyles] | CSSStyles | None = None,
        axis: AxisInt = 0,
        overwrite: bool = True,
        css_class_names: dict[str, str] | None = None,
    ) -> Styler:
        """
        Set the table styles included within the ``<style>`` HTML element.

        This function can be used to style the entire table, columns, rows or
        specific HTML selectors.

        Parameters
        ----------
        table_styles : list or dict
            If supplying a list, each individual table_style should be a
            dictionary with ``selector`` and ``props`` keys. ``selector``
            should be a CSS selector that the style will be applied to
            (automatically prefixed by the table's UUID) and ``props``
            should be a list of tuples with ``(attribute, value)``.
            If supplying a dict, the dict keys should correspond to
            column names or index values, depending upon the specified
            `axis` argument. These will be mapped to row or col CSS
            selectors. MultiIndex values as dict keys should be
            in their respective tuple form. The dict values should be
            a list as specified in the form with CSS selectors and
            props that will be applied to the specified row or column.
        axis : {0 or 'index', 1 or 'columns', None}, default 0
            Apply to each column (``axis=0`` or ``'index'``), to each row
            (``axis=1`` or ``'columns'``). Only used if `table_styles` is
            dict.
        overwrite : bool, default True
            Styles are replaced if `True`, or extended if `False`. CSS
            rules are preserved so most recent styles set will dominate
            if selectors intersect.
        css_class_names : dict, optional
            A dict of strings used to replace the default CSS classes described below.

            .. versionadded:: 1.4.0

        Returns
        -------
        Styler

        See Also
        --------
        Styler.set_td_classes: Set the DataFrame of strings added to the ``class``
            attribute of ``<td>`` HTML elements.
        Styler.set_table_attributes: Set the table attributes added to the ``<table>``
            HTML element.

        Notes
        -----
        The default CSS classes dict, whose values can be replaced is as follows:

        .. code-block:: python

            css_class_names = {"row_heading": "row_heading",
                               "col_heading": "col_heading",
                               "index_name": "index_name",
                               "col": "col",
                               "row": "row",
                               "col_trim": "col_trim",
                               "row_trim": "row_trim",
                               "level": "level",
                               "data": "data",
                               "blank": "blank",
                               "foot": "foot"}

        Examples
        --------
        >>> df = pd.DataFrame(np.random.randn(10, 4),
        ...                   columns=['A', 'B', 'C', 'D'])
        >>> df.style.set_table_styles(
        ...     [{'selector': 'tr:hover',
        ...       'props': [('background-color', 'yellow')]}]
        ... )  # doctest: +SKIP

        Or with CSS strings

        >>> df.style.set_table_styles(
        ...     [{'selector': 'tr:hover',
        ...       'props': 'background-color: yellow; font-size: 1em;'}]
        ... )  # doctest: +SKIP

        Adding column styling by name

        >>> df.style.set_table_styles({
        ...     'A': [{'selector': '',
        ...            'props': [('color', 'red')]}],
        ...     'B': [{'selector': 'td',
        ...            'props': 'color: blue;'}]
        ... }, overwrite=False)  # doctest: +SKIP

        Adding row styling

        >>> df.style.set_table_styles({
        ...     0: [{'selector': 'td:hover',
        ...          'props': [('font-size', '25px')]}]
        ... }, axis=1, overwrite=False)  # doctest: +SKIP

        See `Table Visualization <../../user_guide/style.ipynb>`_ user guide for
        more details.
        """
        if css_class_names is not None:
            self.css = {**self.css, **css_class_names}

        if table_styles is None:
            return self
        elif isinstance(table_styles, dict):
            axis = self.data._get_axis_number(axis)
            obj = self.data.index if axis == 1 else self.data.columns
            idf = f".{self.css['row']}" if axis == 1 else f".{self.css['col']}"

            table_styles = [
                {
                    "selector": str(s["selector"]) + idf + str(idx),
                    "props": maybe_convert_css_to_tuples(s["props"]),
                }
                for key, styles in table_styles.items()
                for idx in obj.get_indexer_for([key])
                for s in format_table_styles(styles)
            ]
        else:
            table_styles = [
                {
                    "selector": s["selector"],
                    "props": maybe_convert_css_to_tuples(s["props"]),
                }
                for s in table_styles
            ]

        if not overwrite and self.table_styles is not None:
            self.table_styles.extend(table_styles)
        else:
            self.table_styles = table_styles
        return self

    def hide(
        self,
        subset: Subset | None = None,
        axis: Axis = 0,
        level: Level | list[Level] | None = None,
        names: bool = False,
    ) -> Styler:
        """
        Hide the entire index / column headers, or specific rows / columns from display.

        .. versionadded:: 1.4.0

        Parameters
        ----------
        subset : label, array-like, IndexSlice, optional
            A valid 1d input or single key along the axis within
            `DataFrame.loc[<subset>, :]` or `DataFrame.loc[:, <subset>]` depending
            upon ``axis``, to limit ``data`` to select hidden rows / columns.
        axis : {"index", 0, "columns", 1}
            Apply to the index or columns.
        level : int, str, list
            The level(s) to hide in a MultiIndex if hiding the entire index / column
            headers. Cannot be used simultaneously with ``subset``.
        names : bool
            Whether to hide the level name(s) of the index / columns headers in the case
            it (or at least one the levels) remains visible.

        Returns
        -------
        Styler

        Notes
        -----
        .. warning::
           This method only works with the output methods ``to_html``, ``to_string``
           and ``to_latex``.

           Other output methods, including ``to_excel``, ignore this hiding method
           and will display all data.

        This method has multiple functionality depending upon the combination
        of the ``subset``, ``level`` and ``names`` arguments (see examples). The
        ``axis`` argument is used only to control whether the method is applied to row
        or column headers:

        .. list-table:: Argument combinations
           :widths: 10 20 10 60
           :header-rows: 1

           * - ``subset``
             - ``level``
             - ``names``
             - Effect
           * - None
             - None
             - False
             - The axis-Index is hidden entirely.
           * - None
             - None
             - True
             - Only the axis-Index names are hidden.
           * - None
             - Int, Str, List
             - False
             - Specified axis-MultiIndex levels are hidden entirely.
           * - None
             - Int, Str, List
             - True
             - Specified axis-MultiIndex levels are hidden entirely and the names of
               remaining axis-MultiIndex levels.
           * - Subset
             - None
             - False
             - The specified data rows/columns are hidden, but the axis-Index itself,
               and names, remain unchanged.
           * - Subset
             - None
             - True
             - The specified data rows/columns and axis-Index names are hidden, but
               the axis-Index itself remains unchanged.
           * - Subset
             - Int, Str, List
             - Boolean
             - ValueError: cannot supply ``subset`` and ``level`` simultaneously.

        Note this method only hides the identified elements so can be chained to hide
        multiple elements in sequence.

        Examples
        --------
        Simple application hiding specific rows:

        >>> df = pd.DataFrame([[1,2], [3,4], [5,6]], index=["a", "b", "c"])
        >>> df.style.hide(["a", "b"])  # doctest: +SKIP
             0    1
        c    5    6

        Hide the index and retain the data values:

        >>> midx = pd.MultiIndex.from_product([["x", "y"], ["a", "b", "c"]])
        >>> df = pd.DataFrame(np.random.randn(6,6), index=midx, columns=midx)
        >>> df.style.format("{:.1f}").hide()  # doctest: +SKIP
                         x                    y
           a      b      c      a      b      c
         0.1    0.0    0.4    1.3    0.6   -1.4
         0.7    1.0    1.3    1.5   -0.0   -0.2
         1.4   -0.8    1.6   -0.2   -0.4   -0.3
         0.4    1.0   -0.2   -0.8   -1.2    1.1
        -0.6    1.2    1.8    1.9    0.3    0.3
         0.8    0.5   -0.3    1.2    2.2   -0.8

        Hide specific rows in a MultiIndex but retain the index:

        >>> df.style.format("{:.1f}").hide(subset=(slice(None), ["a", "c"]))
        ...   # doctest: +SKIP
                                 x                    y
                   a      b      c      a      b      c
        x   b    0.7    1.0    1.3    1.5   -0.0   -0.2
        y   b   -0.6    1.2    1.8    1.9    0.3    0.3

        Hide specific rows and the index through chaining:

        >>> df.style.format("{:.1f}").hide(subset=(slice(None), ["a", "c"])).hide()
        ...   # doctest: +SKIP
                         x                    y
           a      b      c      a      b      c
         0.7    1.0    1.3    1.5   -0.0   -0.2
        -0.6    1.2    1.8    1.9    0.3    0.3

        Hide a specific level:

        >>> df.style.format("{:,.1f}").hide(level=1)  # doctest: +SKIP
                             x                    y
               a      b      c      a      b      c
        x    0.1    0.0    0.4    1.3    0.6   -1.4
             0.7    1.0    1.3    1.5   -0.0   -0.2
             1.4   -0.8    1.6   -0.2   -0.4   -0.3
        y    0.4    1.0   -0.2   -0.8   -1.2    1.1
            -0.6    1.2    1.8    1.9    0.3    0.3
             0.8    0.5   -0.3    1.2    2.2   -0.8

        Hiding just the index level names:

        >>> df.index.names = ["lev0", "lev1"]
        >>> df.style.format("{:,.1f}").hide(names=True)  # doctest: +SKIP
                                 x                    y
                   a      b      c      a      b      c
        x   a    0.1    0.0    0.4    1.3    0.6   -1.4
            b    0.7    1.0    1.3    1.5   -0.0   -0.2
            c    1.4   -0.8    1.6   -0.2   -0.4   -0.3
        y   a    0.4    1.0   -0.2   -0.8   -1.2    1.1
            b   -0.6    1.2    1.8    1.9    0.3    0.3
            c    0.8    0.5   -0.3    1.2    2.2   -0.8

        Examples all produce equivalently transposed effects with ``axis="columns"``.
        """
        axis = self.data._get_axis_number(axis)
        if axis == 0:
            obj, objs, alt = "index", "index", "rows"
        else:
            obj, objs, alt = "column", "columns", "columns"

        if level is not None and subset is not None:
            raise ValueError("`subset` and `level` cannot be passed simultaneously")

        if subset is None:
            if level is None and names:
                # this combination implies user shows the index and hides just names
                setattr(self, f"hide_{obj}_names", True)
                return self

            levels_ = refactor_levels(level, getattr(self, objs))
            setattr(
                self,
                f"hide_{objs}_",
                [lev in levels_ for lev in range(getattr(self, objs).nlevels)],
            )
        else:
            if axis == 0:
                subset_ = IndexSlice[subset, :]  # new var so mypy reads not Optional
            else:
                subset_ = IndexSlice[:, subset]  # new var so mypy reads not Optional
            subset = non_reducing_slice(subset_)
            hide = self.data.loc[subset]
            h_els = getattr(self, objs).get_indexer_for(getattr(hide, objs))
            setattr(self, f"hidden_{alt}", h_els)

        if names:
            setattr(self, f"hide_{obj}_names", True)
        return self

    # -----------------------------------------------------------------------
    # A collection of "builtin" styles
    # -----------------------------------------------------------------------

    def _get_numeric_subset_default(self):
        # Returns a boolean mask indicating where `self.data` has numerical columns.
        # Choosing a mask as opposed to the column names also works for
        # boolean column labels (GH47838).
        return self.data.columns.isin(self.data.select_dtypes(include=np.number))

    @doc(
        name="background",
        alt="text",
        image_prefix="bg",
        text_threshold="""text_color_threshold : float or int\n
            Luminance threshold for determining text color in [0, 1]. Facilitates text\n
            visibility across varying background colors. All text is dark if 0, and\n
            light if 1, defaults to 0.408.""",
    )
    @Substitution(subset=subset_args)
    def background_gradient(
        self,
        cmap: str | Colormap = "PuBu",
        low: float = 0,
        high: float = 0,
        axis: Axis | None = 0,
        subset: Subset | None = None,
        text_color_threshold: float = 0.408,
        vmin: float | None = None,
        vmax: float | None = None,
        gmap: Sequence | None = None,
    ) -> Styler:
        """
        Color the {name} in a gradient style.

        The {name} color is determined according
        to the data in each column, row or frame, or by a given
        gradient map. Requires matplotlib.

        Parameters
        ----------
        cmap : str or colormap
            Matplotlib colormap.
        low : float
            Compress the color range at the low end. This is a multiple of the data
            range to extend below the minimum; good values usually in [0, 1],
            defaults to 0.
        high : float
            Compress the color range at the high end. This is a multiple of the data
            range to extend above the maximum; good values usually in [0, 1],
            defaults to 0.
        axis : {{0, 1, "index", "columns", None}}, default 0
            Apply to each column (``axis=0`` or ``'index'``), to each row
            (``axis=1`` or ``'columns'``), or to the entire DataFrame at once
            with ``axis=None``.
        %(subset)s
        {text_threshold}
        vmin : float, optional
            Minimum data value that corresponds to colormap minimum value.
            If not specified the minimum value of the data (or gmap) will be used.
        vmax : float, optional
            Maximum data value that corresponds to colormap maximum value.
            If not specified the maximum value of the data (or gmap) will be used.
        gmap : array-like, optional
            Gradient map for determining the {name} colors. If not supplied
            will use the underlying data from rows, columns or frame. If given as an
            ndarray or list-like must be an identical shape to the underlying data
            considering ``axis`` and ``subset``. If given as DataFrame or Series must
            have same index and column labels considering ``axis`` and ``subset``.
            If supplied, ``vmin`` and ``vmax`` should be given relative to this
            gradient map.

            .. versionadded:: 1.3.0

        Returns
        -------
        Styler

        See Also
        --------
        Styler.{alt}_gradient: Color the {alt} in a gradient style.

        Notes
        -----
        When using ``low`` and ``high`` the range
        of the gradient, given by the data if ``gmap`` is not given or by ``gmap``,
        is extended at the low end effectively by
        `map.min - low * map.range` and at the high end by
        `map.max + high * map.range` before the colors are normalized and determined.

        If combining with ``vmin`` and ``vmax`` the `map.min`, `map.max` and
        `map.range` are replaced by values according to the values derived from
        ``vmin`` and ``vmax``.

        This method will preselect numeric columns and ignore non-numeric columns
        unless a ``gmap`` is supplied in which case no preselection occurs.

        Examples
        --------
        >>> df = pd.DataFrame(columns=["City", "Temp (c)", "Rain (mm)", "Wind (m/s)"],
        ...                   data=[["Stockholm", 21.6, 5.0, 3.2],
        ...                         ["Oslo", 22.4, 13.3, 3.1],
        ...                         ["Copenhagen", 24.5, 0.0, 6.7]])

        Shading the values column-wise, with ``axis=0``, preselecting numeric columns

        >>> df.style.{name}_gradient(axis=0)  # doctest: +SKIP

        .. figure:: ../../_static/style/{image_prefix}_ax0.png

        Shading all values collectively using ``axis=None``

        >>> df.style.{name}_gradient(axis=None)  # doctest: +SKIP

        .. figure:: ../../_static/style/{image_prefix}_axNone.png

        Compress the color map from the both ``low`` and ``high`` ends

        >>> df.style.{name}_gradient(axis=None, low=0.75, high=1.0)  # doctest: +SKIP

        .. figure:: ../../_static/style/{image_prefix}_axNone_lowhigh.png

        Manually setting ``vmin`` and ``vmax`` gradient thresholds

        >>> df.style.{name}_gradient(axis=None, vmin=6.7, vmax=21.6)  # doctest: +SKIP

        .. figure:: ../../_static/style/{image_prefix}_axNone_vminvmax.png

        Setting a ``gmap`` and applying to all columns with another ``cmap``

        >>> df.style.{name}_gradient(axis=0, gmap=df['Temp (c)'], cmap='YlOrRd')
        ...  # doctest: +SKIP

        .. figure:: ../../_static/style/{image_prefix}_gmap.png

        Setting the gradient map for a dataframe (i.e. ``axis=None``), we need to
        explicitly state ``subset`` to match the ``gmap`` shape

        >>> gmap = np.array([[1,2,3], [2,3,4], [3,4,5]])
        >>> df.style.{name}_gradient(axis=None, gmap=gmap,
        ...     cmap='YlOrRd', subset=['Temp (c)', 'Rain (mm)', 'Wind (m/s)']
        ... )  # doctest: +SKIP

        .. figure:: ../../_static/style/{image_prefix}_axNone_gmap.png
        """
        if subset is None and gmap is None:
            subset = self._get_numeric_subset_default()

        self.apply(
            _background_gradient,
            cmap=cmap,
            subset=subset,
            axis=axis,
            low=low,
            high=high,
            text_color_threshold=text_color_threshold,
            vmin=vmin,
            vmax=vmax,
            gmap=gmap,
        )
        return self

    @doc(
        background_gradient,
        name="text",
        alt="background",
        image_prefix="tg",
        text_threshold="",
    )
    def text_gradient(
        self,
        cmap: str | Colormap = "PuBu",
        low: float = 0,
        high: float = 0,
        axis: Axis | None = 0,
        subset: Subset | None = None,
        vmin: float | None = None,
        vmax: float | None = None,
        gmap: Sequence | None = None,
    ) -> Styler:
        if subset is None and gmap is None:
            subset = self._get_numeric_subset_default()

        return self.apply(
            _background_gradient,
            cmap=cmap,
            subset=subset,
            axis=axis,
            low=low,
            high=high,
            vmin=vmin,
            vmax=vmax,
            gmap=gmap,
            text_only=True,
        )

    @Substitution(subset=subset_args)
    def set_properties(self, subset: Subset | None = None, **kwargs) -> Styler:
        """
        Set defined CSS-properties to each ``<td>`` HTML element for the given subset.

        Parameters
        ----------
        %(subset)s
        **kwargs : dict
            A dictionary of property, value pairs to be set for each cell.

        Returns
        -------
        Styler

        Notes
        -----
        This is a convenience methods which wraps the :meth:`Styler.map` calling a
        function returning the CSS-properties independently of the data.

        Examples
        --------
        >>> df = pd.DataFrame(np.random.randn(10, 4))
        >>> df.style.set_properties(color="white", align="right")  # doctest: +SKIP
        >>> df.style.set_properties(**{'background-color': 'yellow'})  # doctest: +SKIP

        See `Table Visualization <../../user_guide/style.ipynb>`_ user guide for
        more details.
        """
        values = "".join([f"{p}: {v};" for p, v in kwargs.items()])
        return self.map(lambda x: values, subset=subset)

    @Substitution(subset=subset_args)
    def bar(  # pylint: disable=disallowed-name
        self,
        subset: Subset | None = None,
        axis: Axis | None = 0,
        *,
        color: str | list | tuple | None = None,
        cmap: Any | None = None,
        width: float = 100,
        height: float = 100,
        align: str | float | Callable = "mid",
        vmin: float | None = None,
        vmax: float | None = None,
        props: str = "width: 10em;",
    ) -> Styler:
        """
        Draw bar chart in the cell backgrounds.

        .. versionchanged:: 1.4.0

        Parameters
        ----------
        %(subset)s
        axis : {0 or 'index', 1 or 'columns', None}, default 0
            Apply to each column (``axis=0`` or ``'index'``), to each row
            (``axis=1`` or ``'columns'``), or to the entire DataFrame at once
            with ``axis=None``.
        color : str or 2-tuple/list
            If a str is passed, the color is the same for both
            negative and positive numbers. If 2-tuple/list is used, the
            first element is the color_negative and the second is the
            color_positive (eg: ['#d65f5f', '#5fba7d']).
        cmap : str, matplotlib.cm.ColorMap
            A string name of a matplotlib Colormap, or a Colormap object. Cannot be
            used together with ``color``.

            .. versionadded:: 1.4.0
        width : float, default 100
            The percentage of the cell, measured from the left, in which to draw the
            bars, in [0, 100].
        height : float, default 100
            The percentage height of the bar in the cell, centrally aligned, in [0,100].

            .. versionadded:: 1.4.0
        align : str, int, float, callable, default 'mid'
            How to align the bars within the cells relative to a width adjusted center.
            If string must be one of:

            - 'left' : bars are drawn rightwards from the minimum data value.
            - 'right' : bars are drawn leftwards from the maximum data value.
            - 'zero' : a value of zero is located at the center of the cell.
            - 'mid' : a value of (max-min)/2 is located at the center of the cell,
              or if all values are negative (positive) the zero is
              aligned at the right (left) of the cell.
            - 'mean' : the mean value of the data is located at the center of the cell.

            If a float or integer is given this will indicate the center of the cell.

            If a callable should take a 1d or 2d array and return a scalar.

            .. versionchanged:: 1.4.0

        vmin : float, optional
            Minimum bar value, defining the left hand limit
            of the bar drawing range, lower values are clipped to `vmin`.
            When None (default): the minimum value of the data will be used.
        vmax : float, optional
            Maximum bar value, defining the right hand limit
            of the bar drawing range, higher values are clipped to `vmax`.
            When None (default): the maximum value of the data will be used.
        props : str, optional
            The base CSS of the cell that is extended to add the bar chart. Defaults to
            `"width: 10em;"`.

            .. versionadded:: 1.4.0

        Returns
        -------
        Styler

        Notes
        -----
        This section of the user guide:
        `Table Visualization <../../user_guide/style.ipynb>`_ gives
        a number of examples for different settings and color coordination.

        Examples
        --------
        >>> df = pd.DataFrame({'A': [1, 2, 3, 4], 'B': [3, 4, 5, 6]})
        >>> df.style.bar(subset=['A'], color='gray')  # doctest: +SKIP
        """
        if color is None and cmap is None:
            color = "#d65f5f"
        elif color is not None and cmap is not None:
            raise ValueError("`color` and `cmap` cannot both be given")
        elif color is not None:
            if (isinstance(color, (list, tuple)) and len(color) > 2) or not isinstance(
                color, (str, list, tuple)
            ):
                raise ValueError(
                    "`color` must be string or list or tuple of 2 strings,"
                    "(eg: color=['#d65f5f', '#5fba7d'])"
                )

        if not 0 <= width <= 100:
            raise ValueError(f"`width` must be a value in [0, 100], got {width}")
        if not 0 <= height <= 100:
            raise ValueError(f"`height` must be a value in [0, 100], got {height}")

        if subset is None:
            subset = self._get_numeric_subset_default()

        self.apply(
            _bar,
            subset=subset,
            axis=axis,
            align=align,
            colors=color,
            cmap=cmap,
            width=width / 100,
            height=height / 100,
            vmin=vmin,
            vmax=vmax,
            base_css=props,
        )

        return self

    @Substitution(
        subset=subset_args,
        props=properties_args,
        color=coloring_args.format(default="red"),
    )
    def highlight_null(
        self,
        color: str = "red",
        subset: Subset | None = None,
        props: str | None = None,
    ) -> Styler:
        """
        Highlight missing values with a style.

        Parameters
        ----------
        %(color)s

            .. versionadded:: 1.5.0

        %(subset)s

        %(props)s

            .. versionadded:: 1.3.0

        Returns
        -------
        Styler

        See Also
        --------
        Styler.highlight_max: Highlight the maximum with a style.
        Styler.highlight_min: Highlight the minimum with a style.
        Styler.highlight_between: Highlight a defined range with a style.
        Styler.highlight_quantile: Highlight values defined by a quantile with a style.

        Examples
        --------
        >>> df = pd.DataFrame({'A': [1, 2], 'B': [3, np.nan]})
        >>> df.style.highlight_null(color='yellow')  # doctest: +SKIP

        Please see:
        `Table Visualization <../../user_guide/style.ipynb>`_ for more examples.
        """

        def f(data: DataFrame, props: str) -> np.ndarray:
            return np.where(pd.isna(data).to_numpy(), props, "")

        if props is None:
            props = f"background-color: {color};"
        return self.apply(f, axis=None, subset=subset, props=props)

    @Substitution(
        subset=subset_args,
        color=coloring_args.format(default="yellow"),
        props=properties_args,
    )
    def highlight_max(
        self,
        subset: Subset | None = None,
        color: str = "yellow",
        axis: Axis | None = 0,
        props: str | None = None,
    ) -> Styler:
        """
        Highlight the maximum with a style.

        Parameters
        ----------
        %(subset)s
        %(color)s
        axis : {0 or 'index', 1 or 'columns', None}, default 0
            Apply to each column (``axis=0`` or ``'index'``), to each row
            (``axis=1`` or ``'columns'``), or to the entire DataFrame at once
            with ``axis=None``.
        %(props)s

            .. versionadded:: 1.3.0

        Returns
        -------
        Styler

        See Also
        --------
        Styler.highlight_null: Highlight missing values with a style.
        Styler.highlight_min: Highlight the minimum with a style.
        Styler.highlight_between: Highlight a defined range with a style.
        Styler.highlight_quantile: Highlight values defined by a quantile with a style.

        Examples
        --------
        >>> df = pd.DataFrame({'A': [2, 1], 'B': [3, 4]})
        >>> df.style.highlight_max(color='yellow')  # doctest: +SKIP

        Please see:
        `Table Visualization <../../user_guide/style.ipynb>`_ for more examples.
        """

        if props is None:
            props = f"background-color: {color};"
        return self.apply(
            partial(_highlight_value, op="max"),
            axis=axis,
            subset=subset,
            props=props,
        )

    @Substitution(
        subset=subset_args,
        color=coloring_args.format(default="yellow"),
        props=properties_args,
    )
    def highlight_min(
        self,
        subset: Subset | None = None,
        color: str = "yellow",
        axis: Axis | None = 0,
        props: str | None = None,
    ) -> Styler:
        """
        Highlight the minimum with a style.

        Parameters
        ----------
        %(subset)s
        %(color)s
        axis : {0 or 'index', 1 or 'columns', None}, default 0
            Apply to each column (``axis=0`` or ``'index'``), to each row
            (``axis=1`` or ``'columns'``), or to the entire DataFrame at once
            with ``axis=None``.
        %(props)s

            .. versionadded:: 1.3.0

        Returns
        -------
        Styler

        See Also
        --------
        Styler.highlight_null: Highlight missing values with a style.
        Styler.highlight_max: Highlight the maximum with a style.
        Styler.highlight_between: Highlight a defined range with a style.
        Styler.highlight_quantile: Highlight values defined by a quantile with a style.

        Examples
        --------
        >>> df = pd.DataFrame({'A': [2, 1], 'B': [3, 4]})
        >>> df.style.highlight_min(color='yellow')  # doctest: +SKIP

        Please see:
        `Table Visualization <../../user_guide/style.ipynb>`_ for more examples.
        """

        if props is None:
            props = f"background-color: {color};"
        return self.apply(
            partial(_highlight_value, op="min"),
            axis=axis,
            subset=subset,
            props=props,
        )

    @Substitution(
        subset=subset_args,
        color=coloring_args.format(default="yellow"),
        props=properties_args,
    )
    def highlight_between(
        self,
        subset: Subset | None = None,
        color: str = "yellow",
        axis: Axis | None = 0,
        left: Scalar | Sequence | None = None,
        right: Scalar | Sequence | None = None,
        inclusive: IntervalClosedType = "both",
        props: str | None = None,
    ) -> Styler:
        """
        Highlight a defined range with a style.

        .. versionadded:: 1.3.0

        Parameters
        ----------
        %(subset)s
        %(color)s
        axis : {0 or 'index', 1 or 'columns', None}, default 0
            If ``left`` or ``right`` given as sequence, axis along which to apply those
            boundaries. See examples.
        left : scalar or datetime-like, or sequence or array-like, default None
            Left bound for defining the range.
        right : scalar or datetime-like, or sequence or array-like, default None
            Right bound for defining the range.
        inclusive : {'both', 'neither', 'left', 'right'}
            Identify whether bounds are closed or open.
        %(props)s

        Returns
        -------
        Styler

        See Also
        --------
        Styler.highlight_null: Highlight missing values with a style.
        Styler.highlight_max: Highlight the maximum with a style.
        Styler.highlight_min: Highlight the minimum with a style.
        Styler.highlight_quantile: Highlight values defined by a quantile with a style.

        Notes
        -----
        If ``left`` is ``None`` only the right bound is applied.
        If ``right`` is ``None`` only the left bound is applied. If both are ``None``
        all values are highlighted.

        ``axis`` is only needed if ``left`` or ``right`` are provided as a sequence or
        an array-like object for aligning the shapes. If ``left`` and ``right`` are
        both scalars then all ``axis`` inputs will give the same result.

        This function only works with compatible ``dtypes``. For example a datetime-like
        region can only use equivalent datetime-like ``left`` and ``right`` arguments.
        Use ``subset`` to control regions which have multiple ``dtypes``.

        Examples
        --------
        Basic usage

        >>> df = pd.DataFrame({
        ...     'One': [1.2, 1.6, 1.5],
        ...     'Two': [2.9, 2.1, 2.5],
        ...     'Three': [3.1, 3.2, 3.8],
        ... })
        >>> df.style.highlight_between(left=2.1, right=2.9)  # doctest: +SKIP

        .. figure:: ../../_static/style/hbetw_basic.png

        Using a range input sequence along an ``axis``, in this case setting a ``left``
        and ``right`` for each column individually

        >>> df.style.highlight_between(left=[1.4, 2.4, 3.4], right=[1.6, 2.6, 3.6],
        ...     axis=1, color="#fffd75")  # doctest: +SKIP

        .. figure:: ../../_static/style/hbetw_seq.png

        Using ``axis=None`` and providing the ``left`` argument as an array that
        matches the input DataFrame, with a constant ``right``

        >>> df.style.highlight_between(left=[[2,2,3],[2,2,3],[3,3,3]], right=3.5,
        ...     axis=None, color="#fffd75")  # doctest: +SKIP

        .. figure:: ../../_static/style/hbetw_axNone.png

        Using ``props`` instead of default background coloring

        >>> df.style.highlight_between(left=1.5, right=3.5,
        ...     props='font-weight:bold;color:#e83e8c')  # doctest: +SKIP

        .. figure:: ../../_static/style/hbetw_props.png
        """
        if props is None:
            props = f"background-color: {color};"
        return self.apply(
            _highlight_between,
            axis=axis,
            subset=subset,
            props=props,
            left=left,
            right=right,
            inclusive=inclusive,
        )

    @Substitution(
        subset=subset_args,
        color=coloring_args.format(default="yellow"),
        props=properties_args,
    )
    def highlight_quantile(
        self,
        subset: Subset | None = None,
        color: str = "yellow",
        axis: Axis | None = 0,
        q_left: float = 0.0,
        q_right: float = 1.0,
        interpolation: QuantileInterpolation = "linear",
        inclusive: IntervalClosedType = "both",
        props: str | None = None,
    ) -> Styler:
        """
        Highlight values defined by a quantile with a style.

        .. versionadded:: 1.3.0

        Parameters
        ----------
        %(subset)s
        %(color)s
        axis : {0 or 'index', 1 or 'columns', None}, default 0
            Axis along which to determine and highlight quantiles. If ``None`` quantiles
            are measured over the entire DataFrame. See examples.
        q_left : float, default 0
            Left bound, in [0, q_right), for the target quantile range.
        q_right : float, default 1
            Right bound, in (q_left, 1], for the target quantile range.
        interpolation : {'linear', 'lower', 'higher', 'midpoint', 'nearest'}
            Argument passed to ``Series.quantile`` or ``DataFrame.quantile`` for
            quantile estimation.
        inclusive : {'both', 'neither', 'left', 'right'}
            Identify whether quantile bounds are closed or open.
        %(props)s

        Returns
        -------
        Styler

        See Also
        --------
        Styler.highlight_null: Highlight missing values with a style.
        Styler.highlight_max: Highlight the maximum with a style.
        Styler.highlight_min: Highlight the minimum with a style.
        Styler.highlight_between: Highlight a defined range with a style.

        Notes
        -----
        This function does not work with ``str`` dtypes.

        Examples
        --------
        Using ``axis=None`` and apply a quantile to all collective data

        >>> df = pd.DataFrame(np.arange(10).reshape(2,5) + 1)
        >>> df.style.highlight_quantile(axis=None, q_left=0.8, color="#fffd75")
        ...  # doctest: +SKIP

        .. figure:: ../../_static/style/hq_axNone.png

        Or highlight quantiles row-wise or column-wise, in this case by row-wise

        >>> df.style.highlight_quantile(axis=1, q_left=0.8, color="#fffd75")
        ...  # doctest: +SKIP

        .. figure:: ../../_static/style/hq_ax1.png

        Use ``props`` instead of default background coloring

        >>> df.style.highlight_quantile(axis=None, q_left=0.2, q_right=0.8,
        ...     props='font-weight:bold;color:#e83e8c')  # doctest: +SKIP

        .. figure:: ../../_static/style/hq_props.png
        """
        subset_ = slice(None) if subset is None else subset
        subset_ = non_reducing_slice(subset_)
        data = self.data.loc[subset_]

        # after quantile is found along axis, e.g. along rows,
        # applying the calculated quantile to alternate axis, e.g. to each column
        quantiles = [q_left, q_right]
        if axis is None:
            q = Series(data.to_numpy().ravel()).quantile(
                q=quantiles, interpolation=interpolation
            )
            axis_apply: int | None = None
        else:
            axis = self.data._get_axis_number(axis)
            q = data.quantile(
                axis=axis, numeric_only=False, q=quantiles, interpolation=interpolation
            )
            axis_apply = 1 - axis

        if props is None:
            props = f"background-color: {color};"
        return self.apply(
            _highlight_between,
            axis=axis_apply,
            subset=subset,
            props=props,
            left=q.iloc[0],
            right=q.iloc[1],
            inclusive=inclusive,
        )

    @classmethod
    def from_custom_template(
        cls,
        searchpath: Sequence[str],
        html_table: str | None = None,
        html_style: str | None = None,
    ) -> type[Styler]:
        """
        Factory function for creating a subclass of ``Styler``.

        Uses custom templates and Jinja environment.

        .. versionchanged:: 1.3.0

        Parameters
        ----------
        searchpath : str or list
            Path or paths of directories containing the templates.
        html_table : str
            Name of your custom template to replace the html_table template.

            .. versionadded:: 1.3.0

        html_style : str
            Name of your custom template to replace the html_style template.

            .. versionadded:: 1.3.0

        Returns
        -------
        MyStyler : subclass of Styler
            Has the correct ``env``,``template_html``, ``template_html_table`` and
            ``template_html_style`` class attributes set.

        Examples
        --------
        >>> from pandas.io.formats.style import Styler
        >>> EasyStyler = Styler.from_custom_template("path/to/template",
        ...                                          "template.tpl",
        ...                                          )  # doctest: +SKIP
        >>> df = pd.DataFrame({"A": [1, 2]})
        >>> EasyStyler(df)  # doctest: +SKIP

        Please see:
        `Table Visualization <../../user_guide/style.ipynb>`_ for more examples.
        """
        loader = jinja2.ChoiceLoader([jinja2.FileSystemLoader(searchpath), cls.loader])

        # mypy doesn't like dynamically-defined classes
        # error: Variable "cls" is not valid as a type
        # error: Invalid base class "cls"
        class MyStyler(cls):  # type: ignore[valid-type,misc]
            env = jinja2.Environment(loader=loader)
            if html_table:
                template_html_table = env.get_template(html_table)
            if html_style:
                template_html_style = env.get_template(html_style)

        return MyStyler

    def pipe(self, func: Callable, *args, **kwargs):
        """
        Apply ``func(self, *args, **kwargs)``, and return the result.

        Parameters
        ----------
        func : function
            Function to apply to the Styler.  Alternatively, a
            ``(callable, keyword)`` tuple where ``keyword`` is a string
            indicating the keyword of ``callable`` that expects the Styler.
        *args : optional
            Arguments passed to `func`.
        **kwargs : optional
            A dictionary of keyword arguments passed into ``func``.

        Returns
        -------
        object :
            The value returned by ``func``.

        See Also
        --------
        DataFrame.pipe : Analogous method for DataFrame.
        Styler.apply : Apply a CSS-styling function column-wise, row-wise, or
            table-wise.

        Notes
        -----
        Like :meth:`DataFrame.pipe`, this method can simplify the
        application of several user-defined functions to a styler.  Instead
        of writing:

        .. code-block:: python

            f(g(df.style.format(precision=3), arg1=a), arg2=b, arg3=c)

        users can write:

        .. code-block:: python

            (df.style.format(precision=3)
               .pipe(g, arg1=a)
               .pipe(f, arg2=b, arg3=c))

        In particular, this allows users to define functions that take a
        styler object, along with other parameters, and return the styler after
        making styling changes (such as calling :meth:`Styler.apply` or
        :meth:`Styler.set_properties`).

        Examples
        --------

        **Common Use**

        A common usage pattern is to pre-define styling operations which
        can be easily applied to a generic styler in a single ``pipe`` call.

        >>> def some_highlights(styler, min_color="red", max_color="blue"):
        ...      styler.highlight_min(color=min_color, axis=None)
        ...      styler.highlight_max(color=max_color, axis=None)
        ...      styler.highlight_null()
        ...      return styler
        >>> df = pd.DataFrame([[1, 2, 3, pd.NA], [pd.NA, 4, 5, 6]], dtype="Int64")
        >>> df.style.pipe(some_highlights, min_color="green")  # doctest: +SKIP

        .. figure:: ../../_static/style/df_pipe_hl.png

        Since the method returns a ``Styler`` object it can be chained with other
        methods as if applying the underlying highlighters directly.

        >>> (df.style.format("{:.1f}")
        ...         .pipe(some_highlights, min_color="green")
        ...         .highlight_between(left=2, right=5))  # doctest: +SKIP

        .. figure:: ../../_static/style/df_pipe_hl2.png

        **Advanced Use**

        Sometimes it may be necessary to pre-define styling functions, but in the case
        where those functions rely on the styler, data or context. Since
        ``Styler.use`` and ``Styler.export`` are designed to be non-data dependent,
        they cannot be used for this purpose. Additionally the ``Styler.apply``
        and ``Styler.format`` type methods are not context aware, so a solution
        is to use ``pipe`` to dynamically wrap this functionality.

        Suppose we want to code a generic styling function that highlights the final
        level of a MultiIndex. The number of levels in the Index is dynamic so we
        need the ``Styler`` context to define the level.

        >>> def highlight_last_level(styler):
        ...     return styler.apply_index(
        ...         lambda v: "background-color: pink; color: yellow", axis="columns",
        ...         level=styler.columns.nlevels-1
        ...     )  # doctest: +SKIP
        >>> df.columns = pd.MultiIndex.from_product([["A", "B"], ["X", "Y"]])
        >>> df.style.pipe(highlight_last_level)  # doctest: +SKIP

        .. figure:: ../../_static/style/df_pipe_applymap.png

        Additionally suppose we want to highlight a column header if there is any
        missing data in that column.
        In this case we need the data object itself to determine the effect on the
        column headers.

        >>> def highlight_header_missing(styler, level):
        ...     def dynamic_highlight(s):
        ...         return np.where(
        ...             styler.data.isna().any(), "background-color: red;", ""
        ...         )
        ...     return styler.apply_index(dynamic_highlight, axis=1, level=level)
        >>> df.style.pipe(highlight_header_missing, level=1)  # doctest: +SKIP

        .. figure:: ../../_static/style/df_pipe_applydata.png
        """
        return com.pipe(self, func, *args, **kwargs)


def _validate_apply_axis_arg(
    arg: NDFrame | Sequence | np.ndarray,
    arg_name: str,
    dtype: Any | None,
    data: NDFrame,
) -> np.ndarray:
    """
    For the apply-type methods, ``axis=None`` creates ``data`` as DataFrame, and for
    ``axis=[1,0]`` it creates a Series. Where ``arg`` is expected as an element
    of some operator with ``data`` we must make sure that the two are compatible shapes,
    or raise.

    Parameters
    ----------
    arg : sequence, Series or DataFrame
        the user input arg
    arg_name : string
        name of the arg for use in error messages
    dtype : numpy dtype, optional
        forced numpy dtype if given
    data : Series or DataFrame
        underling subset of Styler data on which operations are performed

    Returns
    -------
    ndarray
    """
    dtype = {"dtype": dtype} if dtype else {}
    # raise if input is wrong for axis:
    if isinstance(arg, Series) and isinstance(data, DataFrame):
        raise ValueError(
            f"'{arg_name}' is a Series but underlying data for operations "
            f"is a DataFrame since 'axis=None'"
        )
    if isinstance(arg, DataFrame) and isinstance(data, Series):
        raise ValueError(
            f"'{arg_name}' is a DataFrame but underlying data for "
            f"operations is a Series with 'axis in [0,1]'"
        )
    if isinstance(arg, (Series, DataFrame)):  # align indx / cols to data
        arg = arg.reindex_like(data, method=None).to_numpy(**dtype)
    else:
        arg = np.asarray(arg, **dtype)
        assert isinstance(arg, np.ndarray)  # mypy requirement
        if arg.shape != data.shape:  # check valid input
            raise ValueError(
                f"supplied '{arg_name}' is not correct shape for data over "
                f"selected 'axis': got {arg.shape}, "
                f"expected {data.shape}"
            )
    return arg


def _background_gradient(
    data,
    cmap: str | Colormap = "PuBu",
    low: float = 0,
    high: float = 0,
    text_color_threshold: float = 0.408,
    vmin: float | None = None,
    vmax: float | None = None,
    gmap: Sequence | np.ndarray | DataFrame | Series | None = None,
    text_only: bool = False,
):
    """
    Color background in a range according to the data or a gradient map
    """
    if gmap is None:  # the data is used the gmap
        gmap = data.to_numpy(dtype=float, na_value=np.nan)
    else:  # else validate gmap against the underlying data
        gmap = _validate_apply_axis_arg(gmap, "gmap", float, data)

    with _mpl(Styler.background_gradient) as (_, _matplotlib):
        smin = np.nanmin(gmap) if vmin is None else vmin
        smax = np.nanmax(gmap) if vmax is None else vmax
        rng = smax - smin
        # extend lower / upper bounds, compresses color range
        norm = _matplotlib.colors.Normalize(smin - (rng * low), smax + (rng * high))

        if cmap is None:
            rgbas = _matplotlib.colormaps[_matplotlib.rcParams["image.cmap"]](
                norm(gmap)
            )
        else:
            rgbas = _matplotlib.colormaps.get_cmap(cmap)(norm(gmap))

        def relative_luminance(rgba) -> float:
            """
            Calculate relative luminance of a color.

            The calculation adheres to the W3C standards
            (https://www.w3.org/WAI/GL/wiki/Relative_luminance)

            Parameters
            ----------
            color : rgb or rgba tuple

            Returns
            -------
            float
                The relative luminance as a value from 0 to 1
            """
            r, g, b = (
                x / 12.92 if x <= 0.04045 else ((x + 0.055) / 1.055) ** 2.4
                for x in rgba[:3]
            )
            return 0.2126 * r + 0.7152 * g + 0.0722 * b

        def css(rgba, text_only) -> str:
            if not text_only:
                dark = relative_luminance(rgba) < text_color_threshold
                text_color = "#f1f1f1" if dark else "#000000"
                return (
                    f"background-color: {_matplotlib.colors.rgb2hex(rgba)};"
                    f"color: {text_color};"
                )
            else:
                return f"color: {_matplotlib.colors.rgb2hex(rgba)};"

        if data.ndim == 1:
            return [css(rgba, text_only) for rgba in rgbas]
        else:
            return DataFrame(
                [[css(rgba, text_only) for rgba in row] for row in rgbas],
                index=data.index,
                columns=data.columns,
            )


def _highlight_between(
    data: NDFrame,
    props: str,
    left: Scalar | Sequence | np.ndarray | NDFrame | None = None,
    right: Scalar | Sequence | np.ndarray | NDFrame | None = None,
    inclusive: bool | str = True,
) -> np.ndarray:
    """
    Return an array of css props based on condition of data values within given range.
    """
    if np.iterable(left) and not isinstance(left, str):
        left = _validate_apply_axis_arg(left, "left", None, data)

    if np.iterable(right) and not isinstance(right, str):
        right = _validate_apply_axis_arg(right, "right", None, data)

    # get ops with correct boundary attribution
    if inclusive == "both":
        ops = (operator.ge, operator.le)
    elif inclusive == "neither":
        ops = (operator.gt, operator.lt)
    elif inclusive == "left":
        ops = (operator.ge, operator.lt)
    elif inclusive == "right":
        ops = (operator.gt, operator.le)
    else:
        raise ValueError(
            f"'inclusive' values can be 'both', 'left', 'right', or 'neither' "
            f"got {inclusive}"
        )

    g_left = (
        # error: Argument 2 to "ge" has incompatible type "Union[str, float,
        # Period, Timedelta, Interval[Any], datetime64, timedelta64, datetime,
        # Sequence[Any], ndarray[Any, Any], NDFrame]"; expected "Union
        # [SupportsDunderLE, SupportsDunderGE, SupportsDunderGT, SupportsDunderLT]"
        ops[0](data, left)  # type: ignore[arg-type]
        if left is not None
        else np.full(data.shape, True, dtype=bool)
    )
    if isinstance(g_left, (DataFrame, Series)):
        g_left = g_left.where(pd.notna(g_left), False)
    l_right = (
        # error: Argument 2 to "le" has incompatible type "Union[str, float,
        # Period, Timedelta, Interval[Any], datetime64, timedelta64, datetime,
        # Sequence[Any], ndarray[Any, Any], NDFrame]"; expected "Union
        # [SupportsDunderLE, SupportsDunderGE, SupportsDunderGT, SupportsDunderLT]"
        ops[1](data, right)  # type: ignore[arg-type]
        if right is not None
        else np.full(data.shape, True, dtype=bool)
    )
    if isinstance(l_right, (DataFrame, Series)):
        l_right = l_right.where(pd.notna(l_right), False)
    return np.where(g_left & l_right, props, "")


def _highlight_value(data: DataFrame | Series, op: str, props: str) -> np.ndarray:
    """
    Return an array of css strings based on the condition of values matching an op.
    """
    value = getattr(data, op)(skipna=True)
    if isinstance(data, DataFrame):  # min/max must be done twice to return scalar
        value = getattr(value, op)(skipna=True)
    cond = data == value
    cond = cond.where(pd.notna(cond), False)
    return np.where(cond, props, "")


def _bar(
    data: NDFrame,
    align: str | float | Callable,
    colors: str | list | tuple,
    cmap: Any,
    width: float,
    height: float,
    vmin: float | None,
    vmax: float | None,
    base_css: str,
):
    """
    Draw bar chart in data cells using HTML CSS linear gradient.

    Parameters
    ----------
    data : Series or DataFrame
        Underling subset of Styler data on which operations are performed.
    align : str in {"left", "right", "mid", "zero", "mean"}, int, float, callable
        Method for how bars are structured or scalar value of centre point.
    colors : list-like of str
        Two listed colors as string in valid CSS.
    width : float in [0,1]
        The percentage of the cell, measured from left, where drawn bars will reside.
    height : float in [0,1]
        The percentage of the cell's height where drawn bars will reside, centrally
        aligned.
    vmin : float, optional
        Overwrite the minimum value of the window.
    vmax : float, optional
        Overwrite the maximum value of the window.
    base_css : str
        Additional CSS that is included in the cell before bars are drawn.
    """

    def css_bar(start: float, end: float, color: str) -> str:
        """
        Generate CSS code to draw a bar from start to end in a table cell.

        Uses linear-gradient.

        Parameters
        ----------
        start : float
            Relative positional start of bar coloring in [0,1]
        end : float
            Relative positional end of the bar coloring in [0,1]
        color : str
            CSS valid color to apply.

        Returns
        -------
        str : The CSS applicable to the cell.

        Notes
        -----
        Uses ``base_css`` from outer scope.
        """
        cell_css = base_css
        if end > start:
            cell_css += "background: linear-gradient(90deg,"
            if start > 0:
                cell_css += f" transparent {start*100:.1f}%, {color} {start*100:.1f}%,"
            cell_css += f" {color} {end*100:.1f}%, transparent {end*100:.1f}%)"
        return cell_css

    def css_calc(x, left: float, right: float, align: str, color: str | list | tuple):
        """
        Return the correct CSS for bar placement based on calculated values.

        Parameters
        ----------
        x : float
            Value which determines the bar placement.
        left : float
            Value marking the left side of calculation, usually minimum of data.
        right : float
            Value marking the right side of the calculation, usually maximum of data
            (left < right).
        align : {"left", "right", "zero", "mid"}
            How the bars will be positioned.
            "left", "right", "zero" can be used with any values for ``left``, ``right``.
            "mid" can only be used where ``left <= 0`` and ``right >= 0``.
            "zero" is used to specify a center when all values ``x``, ``left``,
            ``right`` are translated, e.g. by say a mean or median.

        Returns
        -------
        str : Resultant CSS with linear gradient.

        Notes
        -----
        Uses ``colors``, ``width`` and ``height`` from outer scope.
        """
        if pd.isna(x):
            return base_css

        if isinstance(color, (list, tuple)):
            color = color[0] if x < 0 else color[1]
        assert isinstance(color, str)  # mypy redefinition

        x = left if x < left else x
        x = right if x > right else x  # trim data if outside of the window

        start: float = 0
        end: float = 1

        if align == "left":
            # all proportions are measured from the left side between left and right
            end = (x - left) / (right - left)

        elif align == "right":
            # all proportions are measured from the right side between left and right
            start = (x - left) / (right - left)

        else:
            z_frac: float = 0.5  # location of zero based on the left-right range
            if align == "zero":
                # all proportions are measured from the center at zero
                limit: float = max(abs(left), abs(right))
                left, right = -limit, limit
            elif align == "mid":
                # bars drawn from zero either leftwards or rightwards with center at mid
                mid: float = (left + right) / 2
                z_frac = (
                    -mid / (right - left) + 0.5 if mid < 0 else -left / (right - left)
                )

            if x < 0:
                start, end = (x - left) / (right - left), z_frac
            else:
                start, end = z_frac, (x - left) / (right - left)

        ret = css_bar(start * width, end * width, color)
        if height < 1 and "background: linear-gradient(" in ret:
            return (
                ret + f" no-repeat center; background-size: 100% {height * 100:.1f}%;"
            )
        else:
            return ret

    values = data.to_numpy()
    # A tricky way to address the issue where np.nanmin/np.nanmax fail to handle pd.NA.
    left = np.nanmin(data.min(skipna=True)) if vmin is None else vmin
    right = np.nanmax(data.max(skipna=True)) if vmax is None else vmax
    z: float = 0  # adjustment to translate data

    if align == "mid":
        if left >= 0:  # "mid" is documented to act as "left" if all values positive
            align, left = "left", 0 if vmin is None else vmin
        elif right <= 0:  # "mid" is documented to act as "right" if all values negative
            align, right = "right", 0 if vmax is None else vmax
    elif align == "mean":
        z, align = np.nanmean(values), "zero"
    elif callable(align):
        z, align = align(values), "zero"
    elif isinstance(align, (float, int)):
        z, align = float(align), "zero"
    elif align not in ("left", "right", "zero"):
        raise ValueError(
            "`align` should be in {'left', 'right', 'mid', 'mean', 'zero'} or be a "
            "value defining the center line or a callable that returns a float"
        )

    rgbas = None
    if cmap is not None:
        # use the matplotlib colormap input
        with _mpl(Styler.bar) as (_, _matplotlib):
            cmap = (
                _matplotlib.colormaps[cmap]
                if isinstance(cmap, str)
                else cmap  # assumed to be a Colormap instance as documented
            )
            norm = _matplotlib.colors.Normalize(left, right)
            rgbas = cmap(norm(values))
            if data.ndim == 1:
                rgbas = [_matplotlib.colors.rgb2hex(rgba) for rgba in rgbas]
            else:
                rgbas = [
                    [_matplotlib.colors.rgb2hex(rgba) for rgba in row] for row in rgbas
                ]

    assert isinstance(align, str)  # mypy: should now be in [left, right, mid, zero]
    if data.ndim == 1:
        return [
            css_calc(
                x - z, left - z, right - z, align, colors if rgbas is None else rgbas[i]
            )
            for i, x in enumerate(values)
        ]
    else:
        return np.array(
            [
                [
                    css_calc(
                        x - z,
                        left - z,
                        right - z,
                        align,
                        colors if rgbas is None else rgbas[i][j],
                    )
                    for j, x in enumerate(row)
                ]
                for i, row in enumerate(values)
            ]
        )
```
