## Supplementary software v0.2.1 for "Virtual control arms for paediatric myopia trials: external validation of axial-elongation models": style_render.py

```
from __future__ import annotations

from collections import defaultdict
from collections.abc import Sequence
from functools import partial
import re
from typing import (
    TYPE_CHECKING,
    Any,
    Callable,
    DefaultDict,
    Optional,
    TypedDict,
    Union,
)
from uuid import uuid4

import numpy as np

from pandas._config import get_option

from pandas._libs import lib
from pandas.compat._optional import import_optional_dependency

from pandas.core.dtypes.common import (
    is_complex,
    is_float,
    is_integer,
)
from pandas.core.dtypes.generic import ABCSeries

from pandas import (
    DataFrame,
    Index,
    IndexSlice,
    MultiIndex,
    Series,
    isna,
)
from pandas.api.types import is_list_like
import pandas.core.common as com

if TYPE_CHECKING:
    from pandas._typing import (
        Axis,
        Level,
    )
jinja2 = import_optional_dependency("jinja2", extra="DataFrame.style requires jinja2.")
from markupsafe import escape as escape_html  # markupsafe is jinja2 dependency

BaseFormatter = Union[str, Callable]
ExtFormatter = Union[BaseFormatter, dict[Any, Optional[BaseFormatter]]]
CSSPair = tuple[str, Union[str, float]]
CSSList = list[CSSPair]
CSSProperties = Union[str, CSSList]


class CSSDict(TypedDict):
    selector: str
    props: CSSProperties


CSSStyles = list[CSSDict]
Subset = Union[slice, Sequence, Index]


class StylerRenderer:
    """
    Base class to process rendering a Styler with a specified jinja2 template.
    """

    loader = jinja2.PackageLoader("pandas", "io/formats/templates")
    env = jinja2.Environment(loader=loader, trim_blocks=True)
    template_html = env.get_template("html.tpl")
    template_html_table = env.get_template("html_table.tpl")
    template_html_style = env.get_template("html_style.tpl")
    template_latex = env.get_template("latex.tpl")
    template_string = env.get_template("string.tpl")

    def __init__(
        self,
        data: DataFrame | Series,
        uuid: str | None = None,
        uuid_len: int = 5,
        table_styles: CSSStyles | None = None,
        table_attributes: str | None = None,
        caption: str | tuple | list | None = None,
        cell_ids: bool = True,
        precision: int | None = None,
    ) -> None:
        # validate ordered args
        if isinstance(data, Series):
            data = data.to_frame()
        if not isinstance(data, DataFrame):
            raise TypeError("``data`` must be a Series or DataFrame")
        self.data: DataFrame = data
        self.index: Index = data.index
        self.columns: Index = data.columns
        if not isinstance(uuid_len, int) or uuid_len < 0:
            raise TypeError("``uuid_len`` must be an integer in range [0, 32].")
        self.uuid = uuid or uuid4().hex[: min(32, uuid_len)]
        self.uuid_len = len(self.uuid)
        self.table_styles = table_styles
        self.table_attributes = table_attributes
        self.caption = caption
        self.cell_ids = cell_ids
        self.css = {
            "row_heading": "row_heading",
            "col_heading": "col_heading",
            "index_name": "index_name",
            "col": "col",
            "row": "row",
            "col_trim": "col_trim",
            "row_trim": "row_trim",
            "level": "level",
            "data": "data",
            "blank": "blank",
            "foot": "foot",
        }
        self.concatenated: list[StylerRenderer] = []
        # add rendering variables
        self.hide_index_names: bool = False
        self.hide_column_names: bool = False
        self.hide_index_: list = [False] * self.index.nlevels
        self.hide_columns_: list = [False] * self.columns.nlevels
        self.hidden_rows: Sequence[int] = []  # sequence for specific hidden rows/cols
        self.hidden_columns: Sequence[int] = []
        self.ctx: DefaultDict[tuple[int, int], CSSList] = defaultdict(list)
        self.ctx_index: DefaultDict[tuple[int, int], CSSList] = defaultdict(list)
        self.ctx_columns: DefaultDict[tuple[int, int], CSSList] = defaultdict(list)
        self.cell_context: DefaultDict[tuple[int, int], str] = defaultdict(str)
        self._todo: list[tuple[Callable, tuple, dict]] = []
        self.tooltips: Tooltips | None = None
        precision = (
            get_option("styler.format.precision") if precision is None else precision
        )
        self._display_funcs: DefaultDict[  # maps (row, col) -> format func
            tuple[int, int], Callable[[Any], str]
        ] = defaultdict(lambda: partial(_default_formatter, precision=precision))
        self._display_funcs_index: DefaultDict[  # maps (row, level) -> format func
            tuple[int, int], Callable[[Any], str]
        ] = defaultdict(lambda: partial(_default_formatter, precision=precision))
        self._display_funcs_columns: DefaultDict[  # maps (level, col) -> format func
            tuple[int, int], Callable[[Any], str]
        ] = defaultdict(lambda: partial(_default_formatter, precision=precision))

    def _render(
        self,
        sparse_index: bool,
        sparse_columns: bool,
        max_rows: int | None = None,
        max_cols: int | None = None,
        blank: str = "",
    ):
        """
        Computes and applies styles and then generates the general render dicts.

        Also extends the `ctx` and `ctx_index` attributes with those of concatenated
        stylers for use within `_translate_latex`
        """
        self._compute()
        dxs = []
        ctx_len = len(self.index)
        for i, concatenated in enumerate(self.concatenated):
            concatenated.hide_index_ = self.hide_index_
            concatenated.hidden_columns = self.hidden_columns
            foot = f"{self.css['foot']}{i}"
            concatenated.css = {
                **self.css,
                "data": f"{foot}_data",
                "row_heading": f"{foot}_row_heading",
                "row": f"{foot}_row",
                "foot": f"{foot}_foot",
            }
            dx = concatenated._render(
                sparse_index, sparse_columns, max_rows, max_cols, blank
            )
            dxs.append(dx)

            for (r, c), v in concatenated.ctx.items():
                self.ctx[(r + ctx_len, c)] = v
            for (r, c), v in concatenated.ctx_index.items():
                self.ctx_index[(r + ctx_len, c)] = v

            ctx_len += len(concatenated.index)

        d = self._translate(
            sparse_index, sparse_columns, max_rows, max_cols, blank, dxs
        )
        return d

    def _render_html(
        self,
        sparse_index: bool,
        sparse_columns: bool,
        max_rows: int | None = None,
        max_cols: int | None = None,
        **kwargs,
    ) -> str:
        """
        Renders the ``Styler`` including all applied styles to HTML.
        Generates a dict with necessary kwargs passed to jinja2 template.
        """
        d = self._render(sparse_index, sparse_columns, max_rows, max_cols, "&nbsp;")
        d.update(kwargs)
        return self.template_html.render(
            **d,
            html_table_tpl=self.template_html_table,
            html_style_tpl=self.template_html_style,
        )

    def _render_latex(
        self, sparse_index: bool, sparse_columns: bool, clines: str | None, **kwargs
    ) -> str:
        """
        Render a Styler in latex format
        """
        d = self._render(sparse_index, sparse_columns, None, None)
        self._translate_latex(d, clines=clines)
        self.template_latex.globals["parse_wrap"] = _parse_latex_table_wrapping
        self.template_latex.globals["parse_table"] = _parse_latex_table_styles
        self.template_latex.globals["parse_cell"] = _parse_latex_cell_styles
        self.template_latex.globals["parse_header"] = _parse_latex_header_span
        d.update(kwargs)
        return self.template_latex.render(**d)

    def _render_string(
        self,
        sparse_index: bool,
        sparse_columns: bool,
        max_rows: int | None = None,
        max_cols: int | None = None,
        **kwargs,
    ) -> str:
        """
        Render a Styler in string format
        """
        d = self._render(sparse_index, sparse_columns, max_rows, max_cols)
        d.update(kwargs)
        return self.template_string.render(**d)

    def _compute(self):
        """
        Execute the style functions built up in `self._todo`.

        Relies on the conventions that all style functions go through
        .apply or .map. The append styles to apply as tuples of

        (application method, *args, **kwargs)
        """
        self.ctx.clear()
        self.ctx_index.clear()
        self.ctx_columns.clear()
        r = self
        for func, args, kwargs in self._todo:
            r = func(self)(*args, **kwargs)
        return r

    def _translate(
        self,
        sparse_index: bool,
        sparse_cols: bool,
        max_rows: int | None = None,
        max_cols: int | None = None,
        blank: str = "&nbsp;",
        dxs: list[dict] | None = None,
    ):
        """
        Process Styler data and settings into a dict for template rendering.

        Convert data and settings from ``Styler`` attributes such as ``self.data``,
        ``self.tooltips`` including applying any methods in ``self._todo``.

        Parameters
        ----------
        sparse_index : bool
            Whether to sparsify the index or print all hierarchical index elements.
            Upstream defaults are typically to `pandas.options.styler.sparse.index`.
        sparse_cols : bool
            Whether to sparsify the columns or print all hierarchical column elements.
            Upstream defaults are typically to `pandas.options.styler.sparse.columns`.
        max_rows, max_cols : int, optional
            Specific max rows and cols. max_elements always take precedence in render.
        blank : str
            Entry to top-left blank cells.
        dxs : list[dict]
            The render dicts of the concatenated Stylers.

        Returns
        -------
        d : dict
            The following structure: {uuid, table_styles, caption, head, body,
            cellstyle, table_attributes}
        """
        if dxs is None:
            dxs = []
        self.css["blank_value"] = blank

        # construct render dict
        d = {
            "uuid": self.uuid,
            "table_styles": format_table_styles(self.table_styles or []),
            "caption": self.caption,
        }

        max_elements = get_option("styler.render.max_elements")
        max_rows = max_rows if max_rows else get_option("styler.render.max_rows")
        max_cols = max_cols if max_cols else get_option("styler.render.max_columns")
        max_rows, max_cols = _get_trimming_maximums(
            len(self.data.index),
            len(self.data.columns),
            max_elements,
            max_rows,
            max_cols,
        )

        self.cellstyle_map_columns: DefaultDict[
            tuple[CSSPair, ...], list[str]
        ] = defaultdict(list)
        head = self._translate_header(sparse_cols, max_cols)
        d.update({"head": head})

        # for sparsifying a MultiIndex and for use with latex clines
        idx_lengths = _get_level_lengths(
            self.index, sparse_index, max_rows, self.hidden_rows
        )
        d.update({"index_lengths": idx_lengths})

        self.cellstyle_map: DefaultDict[tuple[CSSPair, ...], list[str]] = defaultdict(
            list
        )
        self.cellstyle_map_index: DefaultDict[
            tuple[CSSPair, ...], list[str]
        ] = defaultdict(list)
        body: list = self._translate_body(idx_lengths, max_rows, max_cols)
        d.update({"body": body})

        ctx_maps = {
            "cellstyle": "cellstyle_map",
            "cellstyle_index": "cellstyle_map_index",
            "cellstyle_columns": "cellstyle_map_columns",
        }  # add the cell_ids styles map to the render dictionary in right format
        for k, attr in ctx_maps.items():
            map = [
                {"props": list(props), "selectors": selectors}
                for props, selectors in getattr(self, attr).items()
            ]
            d.update({k: map})

        for dx in dxs:  # self.concatenated is not empty
            d["body"].extend(dx["body"])  # type: ignore[union-attr]
            d["cellstyle"].extend(dx["cellstyle"])  # type: ignore[union-attr]
            d["cellstyle_index"].extend(  # type: ignore[union-attr]
                dx["cellstyle_index"]
            )

        table_attr = self.table_attributes
        if not get_option("styler.html.mathjax"):
            table_attr = table_attr or ""
            if 'class="' in table_attr:
                table_attr = table_attr.replace('class="', 'class="tex2jax_ignore ')
            else:
                table_attr += ' class="tex2jax_ignore"'
        d.update({"table_attributes": table_attr})

        if self.tooltips:
            d = self.tooltips._translate(self, d)

        return d

    def _translate_header(self, sparsify_cols: bool, max_cols: int):
        """
        Build each <tr> within table <head> as a list

        Using the structure:
             +----------------------------+---------------+---------------------------+
             |  index_blanks ...          | column_name_0 |  column_headers (level_0) |
          1) |       ..                   |       ..      |             ..            |
             |  index_blanks ...          | column_name_n |  column_headers (level_n) |
             +----------------------------+---------------+---------------------------+
          2) |  index_names (level_0 to level_n) ...      | column_blanks ...         |
             +----------------------------+---------------+---------------------------+

        Parameters
        ----------
        sparsify_cols : bool
            Whether column_headers section will add colspan attributes (>1) to elements.
        max_cols : int
            Maximum number of columns to render. If exceeded will contain `...` filler.

        Returns
        -------
        head : list
            The associated HTML elements needed for template rendering.
        """
        # for sparsifying a MultiIndex
        col_lengths = _get_level_lengths(
            self.columns, sparsify_cols, max_cols, self.hidden_columns
        )

        clabels = self.data.columns.tolist()
        if self.data.columns.nlevels == 1:
            clabels = [[x] for x in clabels]
        clabels = list(zip(*clabels))

        head = []
        # 1) column headers
        for r, hide in enumerate(self.hide_columns_):
            if hide or not clabels:
                continue

            header_row = self._generate_col_header_row(
                (r, clabels), max_cols, col_lengths
            )
            head.append(header_row)

        # 2) index names
        if (
            self.data.index.names
            and com.any_not_none(*self.data.index.names)
            and not all(self.hide_index_)
            and not self.hide_index_names
        ):
            index_names_row = self._generate_index_names_row(
                clabels, max_cols, col_lengths
            )
            head.append(index_names_row)

        return head

    def _generate_col_header_row(
        self, iter: Sequence, max_cols: int, col_lengths: dict
    ):
        """
        Generate the row containing column headers:

         +----------------------------+---------------+---------------------------+
         |  index_blanks ...          | column_name_i |  column_headers (level_i) |
         +----------------------------+---------------+---------------------------+

        Parameters
        ----------
        iter : tuple
            Looping variables from outer scope
        max_cols : int
            Permissible number of columns
        col_lengths :
            c

        Returns
        -------
        list of elements
        """

        r, clabels = iter

        # number of index blanks is governed by number of hidden index levels
        index_blanks = [
            _element("th", self.css["blank"], self.css["blank_value"], True)
        ] * (self.index.nlevels - sum(self.hide_index_) - 1)

        name = self.data.columns.names[r]
        column_name = [
            _element(
                "th",
                (
                    f"{self.css['blank']} {self.css['level']}{r}"
                    if name is None
                    else f"{self.css['index_name']} {self.css['level']}{r}"
                ),
                name
                if (name is not None and not self.hide_column_names)
                else self.css["blank_value"],
                not all(self.hide_index_),
            )
        ]

        column_headers: list = []
        visible_col_count: int = 0
        for c, value in enumerate(clabels[r]):
            header_element_visible = _is_visible(c, r, col_lengths)
            if header_element_visible:
                visible_col_count += col_lengths.get((r, c), 0)
            if self._check_trim(
                visible_col_count,
                max_cols,
                column_headers,
                "th",
                f"{self.css['col_heading']} {self.css['level']}{r} "
                f"{self.css['col_trim']}",
            ):
                break

            header_element = _element(
                "th",
                (
                    f"{self.css['col_heading']} {self.css['level']}{r} "
                    f"{self.css['col']}{c}"
                ),
                value,
                header_element_visible,
                display_value=self._display_funcs_columns[(r, c)](value),
                attributes=(
                    f'colspan="{col_lengths.get((r, c), 0)}"'
                    if col_lengths.get((r, c), 0) > 1
                    else ""
                ),
            )

            if self.cell_ids:
                header_element["id"] = f"{self.css['level']}{r}_{self.css['col']}{c}"
            if (
                header_element_visible
                and (r, c) in self.ctx_columns
                and self.ctx_columns[r, c]
            ):
                header_element["id"] = f"{self.css['level']}{r}_{self.css['col']}{c}"
                self.cellstyle_map_columns[tuple(self.ctx_columns[r, c])].append(
                    f"{self.css['level']}{r}_{self.css['col']}{c}"
                )

            column_headers.append(header_element)

        return index_blanks + column_name + column_headers

    def _generate_index_names_row(
        self, iter: Sequence, max_cols: int, col_lengths: dict
    ):
        """
        Generate the row containing index names

         +----------------------------+---------------+---------------------------+
         |  index_names (level_0 to level_n) ...      | column_blanks ...         |
         +----------------------------+---------------+---------------------------+

        Parameters
        ----------
        iter : tuple
            Looping variables from outer scope
        max_cols : int
            Permissible number of columns

        Returns
        -------
        list of elements
        """

        clabels = iter

        index_names = [
            _element(
                "th",
                f"{self.css['index_name']} {self.css['level']}{c}",
                self.css["blank_value"] if name is None else name,
                not self.hide_index_[c],
            )
            for c, name in enumerate(self.data.index.names)
        ]

        column_blanks: list = []
        visible_col_count: int = 0
        if clabels:
            last_level = self.columns.nlevels - 1  # use last level since never sparsed
            for c, value in enumerate(clabels[last_level]):
                header_element_visible = _is_visible(c, last_level, col_lengths)
                if header_element_visible:
                    visible_col_count += 1
                if self._check_trim(
                    visible_col_count,
                    max_cols,
                    column_blanks,
                    "th",
                    f"{self.css['blank']} {self.css['col']}{c} {self.css['col_trim']}",
                    self.css["blank_value"],
                ):
                    break

                column_blanks.append(
                    _element(
                        "th",
                        f"{self.css['blank']} {self.css['col']}{c}",
                        self.css["blank_value"],
                        c not in self.hidden_columns,
                    )
                )

        return index_names + column_blanks

    def _translate_body(self, idx_lengths: dict, max_rows: int, max_cols: int):
        """
        Build each <tr> within table <body> as a list

        Use the following structure:
          +--------------------------------------------+---------------------------+
          |  index_header_0    ...    index_header_n   |  data_by_column   ...     |
          +--------------------------------------------+---------------------------+

        Also add elements to the cellstyle_map for more efficient grouped elements in
        <style></style> block

        Parameters
        ----------
        sparsify_index : bool
            Whether index_headers section will add rowspan attributes (>1) to elements.

        Returns
        -------
        body : list
            The associated HTML elements needed for template rendering.
        """
        rlabels = self.data.index.tolist()
        if not isinstance(self.data.index, MultiIndex):
            rlabels = [[x] for x in rlabels]

        body: list = []
        visible_row_count: int = 0
        for r, row_tup in [
            z for z in enumerate(self.data.itertuples()) if z[0] not in self.hidden_rows
        ]:
            visible_row_count += 1
            if self._check_trim(
                visible_row_count,
                max_rows,
                body,
                "row",
            ):
                break

            body_row = self._generate_body_row(
                (r, row_tup, rlabels), max_cols, idx_lengths
            )
            body.append(body_row)
        return body

    def _check_trim(
        self,
        count: int,
        max: int,
        obj: list,
        element: str,
        css: str | None = None,
        value: str = "...",
    ) -> bool:
        """
        Indicates whether to break render loops and append a trimming indicator

        Parameters
        ----------
        count : int
            The loop count of previous visible items.
        max : int
            The allowable rendered items in the loop.
        obj : list
            The current render collection of the rendered items.
        element : str
            The type of element to append in the case a trimming indicator is needed.
        css : str, optional
            The css to add to the trimming indicator element.
        value : str, optional
            The value of the elements display if necessary.

        Returns
        -------
        result : bool
            Whether a trimming element was required and appended.
        """
        if count > max:
            if element == "row":
                obj.append(self._generate_trimmed_row(max))
            else:
                obj.append(_element(element, css, value, True, attributes=""))
            return True
        return False

    def _generate_trimmed_row(self, max_cols: int) -> list:
        """
        When a render has too many rows we generate a trimming row containing "..."

        Parameters
        ----------
        max_cols : int
            Number of permissible columns

        Returns
        -------
        list of elements
        """
        index_headers = [
            _element(
                "th",
                (
                    f"{self.css['row_heading']} {self.css['level']}{c} "
                    f"{self.css['row_trim']}"
                ),
                "...",
                not self.hide_index_[c],
                attributes="",
            )
            for c in range(self.data.index.nlevels)
        ]

        data: list = []
        visible_col_count: int = 0
        for c, _ in enumerate(self.columns):
            data_element_visible = c not in self.hidden_columns
            if data_element_visible:
                visible_col_count += 1
            if self._check_trim(
                visible_col_count,
                max_cols,
                data,
                "td",
                f"{self.css['data']} {self.css['row_trim']} {self.css['col_trim']}",
            ):
                break

            data.append(
                _element(
                    "td",
                    f"{self.css['data']} {self.css['col']}{c} {self.css['row_trim']}",
                    "...",
                    data_element_visible,
                    attributes="",
                )
            )

        return index_headers + data

    def _generate_body_row(
        self,
        iter: tuple,
        max_cols: int,
        idx_lengths: dict,
    ):
        """
        Generate a regular row for the body section of appropriate format.

          +--------------------------------------------+---------------------------+
          |  index_header_0    ...    index_header_n   |  data_by_column   ...     |
          +--------------------------------------------+---------------------------+

        Parameters
        ----------
        iter : tuple
            Iterable from outer scope: row number, row data tuple, row index labels.
        max_cols : int
            Number of permissible columns.
        idx_lengths : dict
            A map of the sparsification structure of the index

        Returns
        -------
            list of elements
        """
        r, row_tup, rlabels = iter

        index_headers = []
        for c, value in enumerate(rlabels[r]):
            header_element_visible = (
                _is_visible(r, c, idx_lengths) and not self.hide_index_[c]
            )
            header_element = _element(
                "th",
                (
                    f"{self.css['row_heading']} {self.css['level']}{c} "
                    f"{self.css['row']}{r}"
                ),
                value,
                header_element_visible,
                display_value=self._display_funcs_index[(r, c)](value),
                attributes=(
                    f'rowspan="{idx_lengths.get((c, r), 0)}"'
                    if idx_lengths.get((c, r), 0) > 1
                    else ""
                ),
            )

            if self.cell_ids:
                header_element[
                    "id"
                ] = f"{self.css['level']}{c}_{self.css['row']}{r}"  # id is given
            if (
                header_element_visible
                and (r, c) in self.ctx_index
                and self.ctx_index[r, c]
            ):
                # always add id if a style is specified
                header_element["id"] = f"{self.css['level']}{c}_{self.css['row']}{r}"
                self.cellstyle_map_index[tuple(self.ctx_index[r, c])].append(
                    f"{self.css['level']}{c}_{self.css['row']}{r}"
                )

            index_headers.append(header_element)

        data: list = []
        visible_col_count: int = 0
        for c, value in enumerate(row_tup[1:]):
            data_element_visible = (
                c not in self.hidden_columns and r not in self.hidden_rows
            )
            if data_element_visible:
                visible_col_count += 1
            if self._check_trim(
                visible_col_count,
                max_cols,
                data,
                "td",
                f"{self.css['data']} {self.css['row']}{r} {self.css['col_trim']}",
            ):
                break

            # add custom classes from cell context
            cls = ""
            if (r, c) in self.cell_context:
                cls = " " + self.cell_context[r, c]

            data_element = _element(
                "td",
                (
                    f"{self.css['data']} {self.css['row']}{r} "
                    f"{self.css['col']}{c}{cls}"
                ),
                value,
                data_element_visible,
                attributes="",
                display_value=self._display_funcs[(r, c)](value),
            )

            if self.cell_ids:
                data_element["id"] = f"{self.css['row']}{r}_{self.css['col']}{c}"
            if data_element_visible and (r, c) in self.ctx and self.ctx[r, c]:
                # always add id if needed due to specified style
                data_element["id"] = f"{self.css['row']}{r}_{self.css['col']}{c}"
                self.cellstyle_map[tuple(self.ctx[r, c])].append(
                    f"{self.css['row']}{r}_{self.css['col']}{c}"
                )

            data.append(data_element)

        return index_headers + data

    def _translate_latex(self, d: dict, clines: str | None) -> None:
        r"""
        Post-process the default render dict for the LaTeX template format.

        Processing items included are:
          - Remove hidden columns from the non-headers part of the body.
          - Place cellstyles directly in td cells rather than use cellstyle_map.
          - Remove hidden indexes or reinsert missing th elements if part of multiindex
            or multirow sparsification (so that \multirow and \multicol work correctly).
        """
        index_levels = self.index.nlevels
        visible_index_level_n = index_levels - sum(self.hide_index_)
        d["head"] = [
            [
                {**col, "cellstyle": self.ctx_columns[r, c - visible_index_level_n]}
                for c, col in enumerate(row)
                if col["is_visible"]
            ]
            for r, row in enumerate(d["head"])
        ]

        def _concatenated_visible_rows(obj, n, row_indices):
            """
            Extract all visible row indices recursively from concatenated stylers.
            """
            row_indices.extend(
                [r + n for r in range(len(obj.index)) if r not in obj.hidden_rows]
            )
            n += len(obj.index)
            for concatenated in obj.concatenated:
                n = _concatenated_visible_rows(concatenated, n, row_indices)
            return n

        def concatenated_visible_rows(obj):
            row_indices: list[int] = []
            _concatenated_visible_rows(obj, 0, row_indices)
            # TODO try to consolidate the concat visible rows
            # methods to a single function / recursion for simplicity
            return row_indices

        body = []
        for r, row in zip(concatenated_visible_rows(self), d["body"]):
            # note: cannot enumerate d["body"] because rows were dropped if hidden
            # during _translate_body so must zip to acquire the true r-index associated
            # with the ctx obj which contains the cell styles.
            if all(self.hide_index_):
                row_body_headers = []
            else:
                row_body_headers = [
                    {
                        **col,
                        "display_value": col["display_value"]
                        if col["is_visible"]
                        else "",
                        "cellstyle": self.ctx_index[r, c],
                    }
                    for c, col in enumerate(row[:index_levels])
                    if (col["type"] == "th" and not self.hide_index_[c])
                ]

            row_body_cells = [
                {**col, "cellstyle": self.ctx[r, c]}
                for c, col in enumerate(row[index_levels:])
                if (col["is_visible"] and col["type"] == "td")
            ]

            body.append(row_body_headers + row_body_cells)
        d["body"] = body

        # clines are determined from info on index_lengths and hidden_rows and input
        # to a dict defining which row clines should be added in the template.
        if clines not in [
            None,
            "all;data",
            "all;index",
            "skip-last;data",
            "skip-last;index",
        ]:
            raise ValueError(
                f"`clines` value of {clines} is invalid. Should either be None or one "
                f"of 'all;data', 'all;index', 'skip-last;data', 'skip-last;index'."
            )
        if clines is not None:
            data_len = len(row_body_cells) if "data" in clines and d["body"] else 0

            d["clines"] = defaultdict(list)
            visible_row_indexes: list[int] = [
                r for r in range(len(self.data.index)) if r not in self.hidden_rows
            ]
            visible_index_levels: list[int] = [
                i for i in range(index_levels) if not self.hide_index_[i]
            ]
            for rn, r in enumerate(visible_row_indexes):
                for lvln, lvl in enumerate(visible_index_levels):
                    if lvl == index_levels - 1 and "skip-last" in clines:
                        continue
                    idx_len = d["index_lengths"].get((lvl, r), None)
                    if idx_len is not None:  # i.e. not a sparsified entry
                        d["clines"][rn + idx_len].append(
                            f"\\cline{{{lvln+1}-{len(visible_index_levels)+data_len}}}"
                        )

    def format(
        self,
        formatter: ExtFormatter | None = None,
        subset: Subset | None = None,
        na_rep: str | None = None,
        precision: int | None = None,
        decimal: str = ".",
        thousands: str | None = None,
        escape: str | None = None,
        hyperlinks: str | None = None,
    ) -> StylerRenderer:
        r"""
        Format the text display value of cells.

        Parameters
        ----------
        formatter : str, callable, dict or None
            Object to define how values are displayed. See notes.
        subset : label, array-like, IndexSlice, optional
            A valid 2d input to `DataFrame.loc[<subset>]`, or, in the case of a 1d input
            or single key, to `DataFrame.loc[:, <subset>]` where the columns are
            prioritised, to limit ``data`` to *before* applying the function.
        na_rep : str, optional
            Representation for missing values.
            If ``na_rep`` is None, no special formatting is applied.
        precision : int, optional
            Floating point precision to use for display purposes, if not determined by
            the specified ``formatter``.

            .. versionadded:: 1.3.0

        decimal : str, default "."
            Character used as decimal separator for floats, complex and integers.

            .. versionadded:: 1.3.0

        thousands : str, optional, default None
            Character used as thousands separator for floats, complex and integers.

            .. versionadded:: 1.3.0

        escape : str, optional
            Use 'html' to replace the characters ``&``, ``<``, ``>``, ``'``, and ``"``
            in cell display string with HTML-safe sequences.
            Use 'latex' to replace the characters ``&``, ``%``, ``$``, ``#``, ``_``,
            ``{``, ``}``, ``~``, ``^``, and ``\`` in the cell display string with
            LaTeX-safe sequences.
            Use 'latex-math' to replace the characters the same way as in 'latex' mode,
            except for math substrings, which either are surrounded
            by two characters ``$`` or start with the character ``\(`` and
            end with ``\)``. Escaping is done before ``formatter``.

            .. versionadded:: 1.3.0

        hyperlinks : {"html", "latex"}, optional
            Convert string patterns containing https://, http://, ftp:// or www. to
            HTML <a> tags as clickable URL hyperlinks if "html", or LaTeX \href
            commands if "latex".

            .. versionadded:: 1.4.0

        Returns
        -------
        Styler

        See Also
        --------
        Styler.format_index: Format the text display value of index labels.

        Notes
        -----
        This method assigns a formatting function, ``formatter``, to each cell in the
        DataFrame. If ``formatter`` is ``None``, then the default formatter is used.
        If a callable then that function should take a data value as input and return
        a displayable representation, such as a string. If ``formatter`` is
        given as a string this is assumed to be a valid Python format specification
        and is wrapped to a callable as ``string.format(x)``. If a ``dict`` is given,
        keys should correspond to column names, and values should be string or
        callable, as above.

        The default formatter currently expresses floats and complex numbers with the
        pandas display precision unless using the ``precision`` argument here. The
        default formatter does not adjust the representation of missing values unless
        the ``na_rep`` argument is used.

        The ``subset`` argument defines which region to apply the formatting function
        to. If the ``formatter`` argument is given in dict form but does not include
        all columns within the subset then these columns will have the default formatter
        applied. Any columns in the formatter dict excluded from the subset will
        be ignored.

        When using a ``formatter`` string the dtypes must be compatible, otherwise a
        `ValueError` will be raised.

        When instantiating a Styler, default formatting can be applied be setting the
        ``pandas.options``:

          - ``styler.format.formatter``: default None.
          - ``styler.format.na_rep``: default None.
          - ``styler.format.precision``: default 6.
          - ``styler.format.decimal``: default ".".
          - ``styler.format.thousands``: default None.
          - ``styler.format.escape``: default None.

        .. warning::
           `Styler.format` is ignored when using the output format `Styler.to_excel`,
           since Excel and Python have inherrently different formatting structures.
           However, it is possible to use the `number-format` pseudo CSS attribute
           to force Excel permissible formatting. See examples.

        Examples
        --------
        Using ``na_rep`` and ``precision`` with the default ``formatter``

        >>> df = pd.DataFrame([[np.nan, 1.0, 'A'], [2.0, np.nan, 3.0]])
        >>> df.style.format(na_rep='MISS', precision=3)  # doctest: +SKIP
                0       1       2
        0    MISS   1.000       A
        1   2.000    MISS   3.000

        Using a ``formatter`` specification on consistent column dtypes

        >>> df.style.format('{:.2f}', na_rep='MISS', subset=[0,1])  # doctest: +SKIP
                0      1          2
        0    MISS   1.00          A
        1    2.00   MISS   3.000000

        Using the default ``formatter`` for unspecified columns

        >>> df.style.format({0: '{:.2f}', 1: '£ {:.1f}'}, na_rep='MISS', precision=1)
        ...  # doctest: +SKIP
                 0      1     2
        0    MISS   £ 1.0     A
        1    2.00    MISS   3.0

        Multiple ``na_rep`` or ``precision`` specifications under the default
        ``formatter``.

        >>> (df.style.format(na_rep='MISS', precision=1, subset=[0])
        ...     .format(na_rep='PASS', precision=2, subset=[1, 2]))  # doctest: +SKIP
                0      1      2
        0    MISS   1.00      A
        1     2.0   PASS   3.00

        Using a callable ``formatter`` function.

        >>> func = lambda s: 'STRING' if isinstance(s, str) else 'FLOAT'
        >>> df.style.format({0: '{:.1f}', 2: func}, precision=4, na_rep='MISS')
        ...  # doctest: +SKIP
                0        1        2
        0    MISS   1.0000   STRING
        1     2.0     MISS    FLOAT

        Using a ``formatter`` with HTML ``escape`` and ``na_rep``.

        >>> df = pd.DataFrame([['<div></div>', '"A&B"', None]])
        >>> s = df.style.format(
        ...     '<a href="a.com/{0}">{0}</a>', escape="html", na_rep="NA"
        ...     )
        >>> s.to_html()  # doctest: +SKIP
        ...
        <td .. ><a href="a.com/&lt;div&gt;&lt;/div&gt;">&lt;div&gt;&lt;/div&gt;</a></td>
        <td .. ><a href="a.com/&#34;A&amp;B&#34;">&#34;A&amp;B&#34;</a></td>
        <td .. >NA</td>
        ...

        Using a ``formatter`` with ``escape`` in 'latex' mode.

        >>> df = pd.DataFrame([["123"], ["~ ^"], ["$%#"]])
        >>> df.style.format("\\textbf{{{}}}", escape="latex").to_latex()
        ...  # doctest: +SKIP
        \begin{tabular}{ll}
         & 0 \\
        0 & \textbf{123} \\
        1 & \textbf{\textasciitilde \space \textasciicircum } \\
        2 & \textbf{\$\%\#} \\
        \end{tabular}

        Applying ``escape`` in 'latex-math' mode. In the example below
        we enter math mode using the character ``$``.

        >>> df = pd.DataFrame([[r"$\sum_{i=1}^{10} a_i$ a~b $\alpha \
        ...     = \frac{\beta}{\zeta^2}$"], ["%#^ $ \$x^2 $"]])
        >>> df.style.format(escape="latex-math").to_latex()
        ...  # doctest: +SKIP
        \begin{tabular}{ll}
         & 0 \\
        0 & $\sum_{i=1}^{10} a_i$ a\textasciitilde b $\alpha = \frac{\beta}{\zeta^2}$ \\
        1 & \%\#\textasciicircum \space $ \$x^2 $ \\
        \end{tabular}

        We can use the character ``\(`` to enter math mode and the character ``\)``
        to close math mode.

        >>> df = pd.DataFrame([[r"\(\sum_{i=1}^{10} a_i\) a~b \(\alpha \
        ...     = \frac{\beta}{\zeta^2}\)"], ["%#^ \( \$x^2 \)"]])
        >>> df.style.format(escape="latex-math").to_latex()
        ...  # doctest: +SKIP
        \begin{tabular}{ll}
         & 0 \\
        0 & \(\sum_{i=1}^{10} a_i\) a\textasciitilde b \(\alpha
        = \frac{\beta}{\zeta^2}\) \\
        1 & \%\#\textasciicircum \space \( \$x^2 \) \\
        \end{tabular}

        If we have in one DataFrame cell a combination of both shorthands
        for math formulas, the shorthand with the sign ``$`` will be applied.

        >>> df = pd.DataFrame([[r"\( x^2 \)  $x^2$"], \
        ...     [r"$\frac{\beta}{\zeta}$ \(\frac{\beta}{\zeta}\)"]])
        >>> df.style.format(escape="latex-math").to_latex()
        ...  # doctest: +SKIP
        \begin{tabular}{ll}
         & 0 \\
        0 & \textbackslash ( x\textasciicircum 2 \textbackslash )  $x^2$ \\
        1 & $\frac{\beta}{\zeta}$ \textbackslash (\textbackslash
        frac\{\textbackslash beta\}\{\textbackslash zeta\}\textbackslash ) \\
        \end{tabular}

        Pandas defines a `number-format` pseudo CSS attribute instead of the `.format`
        method to create `to_excel` permissible formatting. Note that semi-colons are
        CSS protected characters but used as separators in Excel's format string.
        Replace semi-colons with the section separator character (ASCII-245) when
        defining the formatting here.

        >>> df = pd.DataFrame({"A": [1, 0, -1]})
        >>> pseudo_css = "number-format: 0§[Red](0)§-§@;"
        >>> filename = "formatted_file.xlsx"
        >>> df.style.map(lambda v: pseudo_css).to_excel(filename) # doctest: +SKIP

        .. figure:: ../../_static/style/format_excel_css.png
        """
        if all(
            (
                formatter is None,
                subset is None,
                precision is None,
                decimal == ".",
                thousands is None,
                na_rep is None,
                escape is None,
                hyperlinks is None,
            )
        ):
            self._display_funcs.clear()
            return self  # clear the formatter / revert to default and avoid looping

        subset = slice(None) if subset is None else subset
        subset = non_reducing_slice(subset)
        data = self.data.loc[subset]

        if not isinstance(formatter, dict):
            formatter = {col: formatter for col in data.columns}

        cis = self.columns.get_indexer_for(data.columns)
        ris = self.index.get_indexer_for(data.index)
        for ci in cis:
            format_func = _maybe_wrap_formatter(
                formatter.get(self.columns[ci]),
                na_rep=na_rep,
                precision=precision,
                decimal=decimal,
                thousands=thousands,
                escape=escape,
                hyperlinks=hyperlinks,
            )
            for ri in ris:
                self._display_funcs[(ri, ci)] = format_func

        return self

    def format_index(
        self,
        formatter: ExtFormatter | None = None,
        axis: Axis = 0,
        level: Level | list[Level] | None = None,
        na_rep: str | None = None,
        precision: int | None = None,
        decimal: str = ".",
        thousands: str | None = None,
        escape: str | None = None,
        hyperlinks: str | None = None,
    ) -> StylerRenderer:
        r"""
        Format the text display value of index labels or column headers.

        .. versionadded:: 1.4.0

        Parameters
        ----------
        formatter : str, callable, dict or None
            Object to define how values are displayed. See notes.
        axis : {0, "index", 1, "columns"}
            Whether to apply the formatter to the index or column headers.
        level : int, str, list
            The level(s) over which to apply the generic formatter.
        na_rep : str, optional
            Representation for missing values.
            If ``na_rep`` is None, no special formatting is applied.
        precision : int, optional
            Floating point precision to use for display purposes, if not determined by
            the specified ``formatter``.
        decimal : str, default "."
            Character used as decimal separator for floats, complex and integers.
        thousands : str, optional, default None
            Character used as thousands separator for floats, complex and integers.
        escape : str, optional
            Use 'html' to replace the characters ``&``, ``<``, ``>``, ``'``, and ``"``
            in cell display string with HTML-safe sequences.
            Use 'latex' to replace the characters ``&``, ``%``, ``$``, ``#``, ``_``,
            ``{``, ``}``, ``~``, ``^``, and ``\`` in the cell display string with
            LaTeX-safe sequences.
            Escaping is done before ``formatter``.
        hyperlinks : {"html", "latex"}, optional
            Convert string patterns containing https://, http://, ftp:// or www. to
            HTML <a> tags as clickable URL hyperlinks if "html", or LaTeX \href
            commands if "latex".

        Returns
        -------
        Styler

        See Also
        --------
        Styler.format: Format the text display value of data cells.

        Notes
        -----
        This method assigns a formatting function, ``formatter``, to each level label
        in the DataFrame's index or column headers. If ``formatter`` is ``None``,
        then the default formatter is used.
        If a callable then that function should take a label value as input and return
        a displayable representation, such as a string. If ``formatter`` is
        given as a string this is assumed to be a valid Python format specification
        and is wrapped to a callable as ``string.format(x)``. If a ``dict`` is given,
        keys should correspond to MultiIndex level numbers or names, and values should
        be string or callable, as above.

        The default formatter currently expresses floats and complex numbers with the
        pandas display precision unless using the ``precision`` argument here. The
        default formatter does not adjust the representation of missing values unless
        the ``na_rep`` argument is used.

        The ``level`` argument defines which levels of a MultiIndex to apply the
        method to. If the ``formatter`` argument is given in dict form but does
        not include all levels within the level argument then these unspecified levels
        will have the default formatter applied. Any levels in the formatter dict
        specifically excluded from the level argument will be ignored.

        When using a ``formatter`` string the dtypes must be compatible, otherwise a
        `ValueError` will be raised.

        .. warning::
           `Styler.format_index` is ignored when using the output format
           `Styler.to_excel`, since Excel and Python have inherrently different
           formatting structures.
           However, it is possible to use the `number-format` pseudo CSS attribute
           to force Excel permissible formatting. See documentation for `Styler.format`.

        Examples
        --------
        Using ``na_rep`` and ``precision`` with the default ``formatter``

        >>> df = pd.DataFrame([[1, 2, 3]], columns=[2.0, np.nan, 4.0])
        >>> df.style.format_index(axis=1, na_rep='MISS', precision=3)  # doctest: +SKIP
            2.000    MISS   4.000
        0       1       2       3

        Using a ``formatter`` specification on consistent dtypes in a level

        >>> df.style.format_index('{:.2f}', axis=1, na_rep='MISS')  # doctest: +SKIP
             2.00   MISS    4.00
        0       1      2       3

        Using the default ``formatter`` for unspecified levels

        >>> df = pd.DataFrame([[1, 2, 3]],
        ...     columns=pd.MultiIndex.from_arrays([["a", "a", "b"],[2, np.nan, 4]]))
        >>> df.style.format_index({0: lambda v: v.upper()}, axis=1, precision=1)
        ...  # doctest: +SKIP
                       A       B
              2.0    nan     4.0
        0       1      2       3

        Using a callable ``formatter`` function.

        >>> func = lambda s: 'STRING' if isinstance(s, str) else 'FLOAT'
        >>> df.style.format_index(func, axis=1, na_rep='MISS')
        ...  # doctest: +SKIP
                  STRING  STRING
            FLOAT   MISS   FLOAT
        0       1      2       3

        Using a ``formatter`` with HTML ``escape`` and ``na_rep``.

        >>> df = pd.DataFrame([[1, 2, 3]], columns=['"A"', 'A&B', None])
        >>> s = df.style.format_index('$ {0}', axis=1, escape="html", na_rep="NA")
        ...  # doctest: +SKIP
        <th .. >$ &#34;A&#34;</th>
        <th .. >$ A&amp;B</th>
        <th .. >NA</td>
        ...

        Using a ``formatter`` with LaTeX ``escape``.

        >>> df = pd.DataFrame([[1, 2, 3]], columns=["123", "~", "$%#"])
        >>> df.style.format_index("\\textbf{{{}}}", escape="latex", axis=1).to_latex()
        ...  # doctest: +SKIP
        \begin{tabular}{lrrr}
        {} & {\textbf{123}} & {\textbf{\textasciitilde }} & {\textbf{\$\%\#}} \\
        0 & 1 & 2 & 3 \\
        \end{tabular}
        """
        axis = self.data._get_axis_number(axis)
        if axis == 0:
            display_funcs_, obj = self._display_funcs_index, self.index
        else:
            display_funcs_, obj = self._display_funcs_columns, self.columns
        levels_ = refactor_levels(level, obj)

        if all(
            (
                formatter is None,
                level is None,
                precision is None,
                decimal == ".",
                thousands is None,
                na_rep is None,
                escape is None,
                hyperlinks is None,
            )
        ):
            display_funcs_.clear()
            return self  # clear the formatter / revert to default and avoid looping

        if not isinstance(formatter, dict):
            formatter = {level: formatter for level in levels_}
        else:
            formatter = {
                obj._get_level_number(level): formatter_
                for level, formatter_ in formatter.items()
            }

        for lvl in levels_:
            format_func = _maybe_wrap_formatter(
                formatter.get(lvl),
                na_rep=na_rep,
                precision=precision,
                decimal=decimal,
                thousands=thousands,
                escape=escape,
                hyperlinks=hyperlinks,
            )

            for idx in [(i, lvl) if axis == 0 else (lvl, i) for i in range(len(obj))]:
                display_funcs_[idx] = format_func

        return self

    def relabel_index(
        self,
        labels: Sequence | Index,
        axis: Axis = 0,
        level: Level | list[Level] | None = None,
    ) -> StylerRenderer:
        r"""
        Relabel the index, or column header, keys to display a set of specified values.

        .. versionadded:: 1.5.0

        Parameters
        ----------
        labels : list-like or Index
            New labels to display. Must have same length as the underlying values not
            hidden.
        axis : {"index", 0, "columns", 1}
            Apply to the index or columns.
        level : int, str, list, optional
            The level(s) over which to apply the new labels. If `None` will apply
            to all levels of an Index or MultiIndex which are not hidden.

        Returns
        -------
        Styler

        See Also
        --------
        Styler.format_index: Format the text display value of index or column headers.
        Styler.hide: Hide the index, column headers, or specified data from display.

        Notes
        -----
        As part of Styler, this method allows the display of an index to be
        completely user-specified without affecting the underlying DataFrame data,
        index, or column headers. This means that the flexibility of indexing is
        maintained whilst the final display is customisable.

        Since Styler is designed to be progressively constructed with method chaining,
        this method is adapted to react to the **currently specified hidden elements**.
        This is useful because it means one does not have to specify all the new
        labels if the majority of an index, or column headers, have already been hidden.
        The following produce equivalent display (note the length of ``labels`` in
        each case).

        .. code-block:: python

            # relabel first, then hide
            df = pd.DataFrame({"col": ["a", "b", "c"]})
            df.style.relabel_index(["A", "B", "C"]).hide([0,1])
            # hide first, then relabel
            df = pd.DataFrame({"col": ["a", "b", "c"]})
            df.style.hide([0,1]).relabel_index(["C"])

        This method should be used, rather than :meth:`Styler.format_index`, in one of
        the following cases (see examples):

          - A specified set of labels are required which are not a function of the
            underlying index keys.
          - The function of the underlying index keys requires a counter variable,
            such as those available upon enumeration.

        Examples
        --------
        Basic use

        >>> df = pd.DataFrame({"col": ["a", "b", "c"]})
        >>> df.style.relabel_index(["A", "B", "C"])  # doctest: +SKIP
             col
        A      a
        B      b
        C      c

        Chaining with pre-hidden elements

        >>> df.style.hide([0,1]).relabel_index(["C"])  # doctest: +SKIP
             col
        C      c

        Using a MultiIndex

        >>> midx = pd.MultiIndex.from_product([[0, 1], [0, 1], [0, 1]])
        >>> df = pd.DataFrame({"col": list(range(8))}, index=midx)
        >>> styler = df.style  # doctest: +SKIP
                  col
        0  0  0     0
              1     1
           1  0     2
              1     3
        1  0  0     4
              1     5
           1  0     6
              1     7
        >>> styler.hide((midx.get_level_values(0)==0)|(midx.get_level_values(1)==0))
        ...  # doctest: +SKIP
        >>> styler.hide(level=[0,1])  # doctest: +SKIP
        >>> styler.relabel_index(["binary6", "binary7"])  # doctest: +SKIP
                  col
        binary6     6
        binary7     7

        We can also achieve the above by indexing first and then re-labeling

        >>> styler = df.loc[[(1,1,0), (1,1,1)]].style
        >>> styler.hide(level=[0,1]).relabel_index(["binary6", "binary7"])
        ...  # doctest: +SKIP
                  col
        binary6     6
        binary7     7

        Defining a formatting function which uses an enumeration counter. Also note
        that the value of the index key is passed in the case of string labels so it
        can also be inserted into the label, using curly brackets (or double curly
        brackets if the string if pre-formatted),

        >>> df = pd.DataFrame({"samples": np.random.rand(10)})
        >>> styler = df.loc[np.random.randint(0,10,3)].style
        >>> styler.relabel_index([f"sample{i+1} ({{}})" for i in range(3)])
        ...  # doctest: +SKIP
                         samples
        sample1 (5)     0.315811
        sample2 (0)     0.495941
        sample3 (2)     0.067946
        """
        axis = self.data._get_axis_number(axis)
        if axis == 0:
            display_funcs_, obj = self._display_funcs_index, self.index
            hidden_labels, hidden_lvls = self.hidden_rows, self.hide_index_
        else:
            display_funcs_, obj = self._display_funcs_columns, self.columns
            hidden_labels, hidden_lvls = self.hidden_columns, self.hide_columns_
        visible_len = len(obj) - len(set(hidden_labels))
        if len(labels) != visible_len:
            raise ValueError(
                "``labels`` must be of length equal to the number of "
                f"visible labels along ``axis`` ({visible_len})."
            )

        if level is None:
            level = [i for i in range(obj.nlevels) if not hidden_lvls[i]]
        levels_ = refactor_levels(level, obj)

        def alias_(x, value):
            if isinstance(value, str):
                return value.format(x)
            return value

        for ai, i in enumerate([i for i in range(len(obj)) if i not in hidden_labels]):
            if len(levels_) == 1:
                idx = (i, levels_[0]) if axis == 0 else (levels_[0], i)
                display_funcs_[idx] = partial(alias_, value=labels[ai])
            else:
                for aj, lvl in enumerate(levels_):
                    idx = (i, lvl) if axis == 0 else (lvl, i)
                    display_funcs_[idx] = partial(alias_, value=labels[ai][aj])

        return self


def _element(
    html_element: str,
    html_class: str | None,
    value: Any,
    is_visible: bool,
    **kwargs,
) -> dict:
    """
    Template to return container with information for a <td></td> or <th></th> element.
    """
    if "display_value" not in kwargs:
        kwargs["display_value"] = value
    return {
        "type": html_element,
        "value": value,
        "class": html_class,
        "is_visible": is_visible,
        **kwargs,
    }


def _get_trimming_maximums(
    rn,
    cn,
    max_elements,
    max_rows=None,
    max_cols=None,
    scaling_factor: float = 0.8,
) -> tuple[int, int]:
    """
    Recursively reduce the number of rows and columns to satisfy max elements.

    Parameters
    ----------
    rn, cn : int
        The number of input rows / columns
    max_elements : int
        The number of allowable elements
    max_rows, max_cols : int, optional
        Directly specify an initial maximum rows or columns before compression.
    scaling_factor : float
        Factor at which to reduce the number of rows / columns to fit.

    Returns
    -------
    rn, cn : tuple
        New rn and cn values that satisfy the max_elements constraint
    """

    def scale_down(rn, cn):
        if cn >= rn:
            return rn, int(cn * scaling_factor)
        else:
            return int(rn * scaling_factor), cn

    if max_rows:
        rn = max_rows if rn > max_rows else rn
    if max_cols:
        cn = max_cols if cn > max_cols else cn

    while rn * cn > max_elements:
        rn, cn = scale_down(rn, cn)

    return rn, cn


def _get_level_lengths(
    index: Index,
    sparsify: bool,
    max_index: int,
    hidden_elements: Sequence[int] | None = None,
):
    """
    Given an index, find the level length for each element.

    Parameters
    ----------
    index : Index
        Index or columns to determine lengths of each element
    sparsify : bool
        Whether to hide or show each distinct element in a MultiIndex
    max_index : int
        The maximum number of elements to analyse along the index due to trimming
    hidden_elements : sequence of int
        Index positions of elements hidden from display in the index affecting
        length

    Returns
    -------
    Dict :
        Result is a dictionary of (level, initial_position): span
    """
    if isinstance(index, MultiIndex):
        levels = index._format_multi(sparsify=lib.no_default, include_names=False)
    else:
        levels = index._format_flat(include_name=False)

    if hidden_elements is None:
        hidden_elements = []

    lengths = {}
    if not isinstance(index, MultiIndex):
        for i, value in enumerate(levels):
            if i not in hidden_elements:
                lengths[(0, i)] = 1
        return lengths

    for i, lvl in enumerate(levels):
        visible_row_count = 0  # used to break loop due to display trimming
        for j, row in enumerate(lvl):
            if visible_row_count > max_index:
                break
            if not sparsify:
                # then lengths will always equal 1 since no aggregation.
                if j not in hidden_elements:
                    lengths[(i, j)] = 1
                    visible_row_count += 1
            elif (row is not lib.no_default) and (j not in hidden_elements):
                # this element has not been sparsified so must be the start of section
                last_label = j
                lengths[(i, last_label)] = 1
                visible_row_count += 1
            elif row is not lib.no_default:
                # even if the above is hidden, keep track of it in case length > 1 and
                # later elements are visible
                last_label = j
                lengths[(i, last_label)] = 0
            elif j not in hidden_elements:
                # then element must be part of sparsified section and is visible
                visible_row_count += 1
                if visible_row_count > max_index:
                    break  # do not add a length since the render trim limit reached
                if lengths[(i, last_label)] == 0:
                    # if previous iteration was first-of-section but hidden then offset
                    last_label = j
                    lengths[(i, last_label)] = 1
                else:
                    # else add to previous iteration
                    lengths[(i, last_label)] += 1

    non_zero_lengths = {
        element: length for element, length in lengths.items() if length >= 1
    }

    return non_zero_lengths


def _is_visible(idx_row, idx_col, lengths) -> bool:
    """
    Index -> {(idx_row, idx_col): bool}).
    """
    return (idx_col, idx_row) in lengths


def format_table_styles(styles: CSSStyles) -> CSSStyles:
    """
    looks for multiple CSS selectors and separates them:
    [{'selector': 'td, th', 'props': 'a:v;'}]
        ---> [{'selector': 'td', 'props': 'a:v;'},
              {'selector': 'th', 'props': 'a:v;'}]
    """
    return [
        {"selector": selector, "props": css_dict["props"]}
        for css_dict in styles
        for selector in css_dict["selector"].split(",")
    ]


def _default_formatter(x: Any, precision: int, thousands: bool = False) -> Any:
    """
    Format the display of a value

    Parameters
    ----------
    x : Any
        Input variable to be formatted
    precision : Int
        Floating point precision used if ``x`` is float or complex.
    thousands : bool, default False
        Whether to group digits with thousands separated with ",".

    Returns
    -------
    value : Any
        Matches input type, or string if input is float or complex or int with sep.
    """
    if is_float(x) or is_complex(x):
        return f"{x:,.{precision}f}" if thousands else f"{x:.{precision}f}"
    elif is_integer(x):
        return f"{x:,}" if thousands else str(x)
    return x


def _wrap_decimal_thousands(
    formatter: Callable, decimal: str, thousands: str | None
) -> Callable:
    """
    Takes a string formatting function and wraps logic to deal with thousands and
    decimal parameters, in the case that they are non-standard and that the input
    is a (float, complex, int).
    """

    def wrapper(x):
        if is_float(x) or is_integer(x) or is_complex(x):
            if decimal != "." and thousands is not None and thousands != ",":
                return (
                    formatter(x)
                    .replace(",", "§_§-")  # rare string to avoid "," <-> "." clash.
                    .replace(".", decimal)
                    .replace("§_§-", thousands)
                )
            elif decimal != "." and (thousands is None or thousands == ","):
                return formatter(x).replace(".", decimal)
            elif decimal == "." and thousands is not None and thousands != ",":
                return formatter(x).replace(",", thousands)
        return formatter(x)

    return wrapper


def _str_escape(x, escape):
    """if escaping: only use on str, else return input"""
    if isinstance(x, str):
        if escape == "html":
            return escape_html(x)
        elif escape == "latex":
            return _escape_latex(x)
        elif escape == "latex-math":
            return _escape_latex_math(x)
        else:
            raise ValueError(
                f"`escape` only permitted in {{'html', 'latex', 'latex-math'}}, \
got {escape}"
            )
    return x


def _render_href(x, format):
    """uses regex to detect a common URL pattern and converts to href tag in format."""
    if isinstance(x, str):
        if format == "html":
            href = '<a href="{0}" target="_blank">{0}</a>'
        elif format == "latex":
            href = r"\href{{{0}}}{{{0}}}"
        else:
            raise ValueError("``hyperlinks`` format can only be 'html' or 'latex'")
        pat = r"((http|ftp)s?:\/\/|www.)[\w/\-?=%.:@]+\.[\w/\-&?=%.,':;~!@#$*()\[\]]+"
        return re.sub(pat, lambda m: href.format(m.group(0)), x)
    return x


def _maybe_wrap_formatter(
    formatter: BaseFormatter | None = None,
    na_rep: str | None = None,
    precision: int | None = None,
    decimal: str = ".",
    thousands: str | None = None,
    escape: str | None = None,
    hyperlinks: str | None = None,
) -> Callable:
    """
    Allows formatters to be expressed as str, callable or None, where None returns
    a default formatting function. wraps with na_rep, and precision where they are
    available.
    """
    # Get initial func from input string, input callable, or from default factory
    if isinstance(formatter, str):
        func_0 = lambda x: formatter.format(x)
    elif callable(formatter):
        func_0 = formatter
    elif formatter is None:
        precision = (
            get_option("styler.format.precision") if precision is None else precision
        )
        func_0 = partial(
            _default_formatter, precision=precision, thousands=(thousands is not None)
        )
    else:
        raise TypeError(f"'formatter' expected str or callable, got {type(formatter)}")

    # Replace chars if escaping
    if escape is not None:
        func_1 = lambda x: func_0(_str_escape(x, escape=escape))
    else:
        func_1 = func_0

    # Replace decimals and thousands if non-standard inputs detected
    if decimal != "." or (thousands is not None and thousands != ","):
        func_2 = _wrap_decimal_thousands(func_1, decimal=decimal, thousands=thousands)
    else:
        func_2 = func_1

    # Render links
    if hyperlinks is not None:
        func_3 = lambda x: func_2(_render_href(x, format=hyperlinks))
    else:
        func_3 = func_2

    # Replace missing values if na_rep
    if na_rep is None:
        return func_3
    else:
        return lambda x: na_rep if (isna(x) is True) else func_3(x)


def non_reducing_slice(slice_: Subset):
    """
    Ensure that a slice doesn't reduce to a Series or Scalar.

    Any user-passed `subset` should have this called on it
    to make sure we're always working with DataFrames.
    """
    # default to column slice, like DataFrame
    # ['A', 'B'] -> IndexSlices[:, ['A', 'B']]
    kinds = (ABCSeries, np.ndarray, Index, list, str)
    if isinstance(slice_, kinds):
        slice_ = IndexSlice[:, slice_]

    def pred(part) -> bool:
        """
        Returns
        -------
        bool
            True if slice does *not* reduce,
            False if `part` is a tuple.
        """
        # true when slice does *not* reduce, False when part is a tuple,
        # i.e. MultiIndex slice
        if isinstance(part, tuple):
            # GH#39421 check for sub-slice:
            return any((isinstance(s, slice) or is_list_like(s)) for s in part)
        else:
            return isinstance(part, slice) or is_list_like(part)

    if not is_list_like(slice_):
        if not isinstance(slice_, slice):
            # a 1-d slice, like df.loc[1]
            slice_ = [[slice_]]
        else:
            # slice(a, b, c)
            slice_ = [slice_]  # to tuplize later
    else:
        # error: Item "slice" of "Union[slice, Sequence[Any]]" has no attribute
        # "__iter__" (not iterable) -> is specifically list_like in conditional
        slice_ = [p if pred(p) else [p] for p in slice_]  # type: ignore[union-attr]
    return tuple(slice_)


def maybe_convert_css_to_tuples(style: CSSProperties) -> CSSList:
    """
    Convert css-string to sequence of tuples format if needed.
    'color:red; border:1px solid black;' -> [('color', 'red'),
                                             ('border','1px solid red')]
    """
    if isinstance(style, str):
        s = style.split(";")
        try:
            return [
                (x.split(":")[0].strip(), x.split(":")[1].strip())
                for x in s
                if x.strip() != ""
            ]
        except IndexError:
            raise ValueError(
                "Styles supplied as string must follow CSS rule formats, "
                f"for example 'attr: val;'. '{style}' was given."
            )
    return style


def refactor_levels(
    level: Level | list[Level] | None,
    obj: Index,
) -> list[int]:
    """
    Returns a consistent levels arg for use in ``hide_index`` or ``hide_columns``.

    Parameters
    ----------
    level : int, str, list
        Original ``level`` arg supplied to above methods.
    obj:
        Either ``self.index`` or ``self.columns``

    Returns
    -------
    list : refactored arg with a list of levels to hide
    """
    if level is None:
        levels_: list[int] = list(range(obj.nlevels))
    elif isinstance(level, int):
        levels_ = [level]
    elif isinstance(level, str):
        levels_ = [obj._get_level_number(level)]
    elif isinstance(level, list):
        levels_ = [
            obj._get_level_number(lev) if not isinstance(lev, int) else lev
            for lev in level
        ]
    else:
        raise ValueError("`level` must be of type `int`, `str` or list of such")
    return levels_


class Tooltips:
    """
    An extension to ``Styler`` that allows for and manipulates tooltips on hover
    of ``<td>`` cells in the HTML result.

    Parameters
    ----------
    css_name: str, default "pd-t"
        Name of the CSS class that controls visualisation of tooltips.
    css_props: list-like, default; see Notes
        List of (attr, value) tuples defining properties of the CSS class.
    tooltips: DataFrame, default empty
        DataFrame of strings aligned with underlying Styler data for tooltip
        display.

    Notes
    -----
    The default properties for the tooltip CSS class are:

        - visibility: hidden
        - position: absolute
        - z-index: 1
        - background-color: black
        - color: white
        - transform: translate(-20px, -20px)

    Hidden visibility is a key prerequisite to the hover functionality, and should
    always be included in any manual properties specification.
    """

    def __init__(
        self,
        css_props: CSSProperties = [
            ("visibility", "hidden"),
            ("position", "absolute"),
            ("z-index", 1),
            ("background-color", "black"),
            ("color", "white"),
            ("transform", "translate(-20px, -20px)"),
        ],
        css_name: str = "pd-t",
        tooltips: DataFrame = DataFrame(),
    ) -> None:
        self.class_name = css_name
        self.class_properties = css_props
        self.tt_data = tooltips
        self.table_styles: CSSStyles = []

    @property
    def _class_styles(self):
        """
        Combine the ``_Tooltips`` CSS class name and CSS properties to the format
        required to extend the underlying ``Styler`` `table_styles` to allow
        tooltips to render in HTML.

        Returns
        -------
        styles : List
        """
        return [
            {
                "selector": f".{self.class_name}",
                "props": maybe_convert_css_to_tuples(self.class_properties),
            }
        ]

    def _pseudo_css(self, uuid: str, name: str, row: int, col: int, text: str):
        """
        For every table data-cell that has a valid tooltip (not None, NaN or
        empty string) must create two pseudo CSS entries for the specific
        <td> element id which are added to overall table styles:
        an on hover visibility change and a content change
        dependent upon the user's chosen display string.

        For example:
            [{"selector": "T__row1_col1:hover .pd-t",
             "props": [("visibility", "visible")]},
            {"selector": "T__row1_col1 .pd-t::after",
             "props": [("content", "Some Valid Text String")]}]

        Parameters
        ----------
        uuid: str
            The uuid of the Styler instance
        name: str
            The css-name of the class used for styling tooltips
        row : int
            The row index of the specified tooltip string data
        col : int
            The col index of the specified tooltip string data
        text : str
            The textual content of the tooltip to be displayed in HTML.

        Returns
        -------
        pseudo_css : List
        """
        selector_id = "#T_" + uuid + "_row" + str(row) + "_col" + str(col)
        return [
            {
                "selector": selector_id + f":hover .{name}",
                "props": [("visibility", "visible")],
            },
            {
                "selector": selector_id + f" .{name}::after",
                "props": [("content", f'"{text}"')],
            },
        ]

    def _translate(self, styler: StylerRenderer, d: dict):
        """
        Mutate the render dictionary to allow for tooltips:

        - Add ``<span>`` HTML element to each data cells ``display_value``. Ignores
          headers.
        - Add table level CSS styles to control pseudo classes.

        Parameters
        ----------
        styler_data : DataFrame
            Underlying ``Styler`` DataFrame used for reindexing.
        uuid : str
            The underlying ``Styler`` uuid for CSS id.
        d : dict
            The dictionary prior to final render

        Returns
        -------
        render_dict : Dict
        """
        self.tt_data = self.tt_data.reindex_like(styler.data)
        if self.tt_data.empty:
            return d

        name = self.class_name
        mask = (self.tt_data.isna()) | (self.tt_data.eq(""))  # empty string = no ttip
        self.table_styles = [
            style
            for sublist in [
                self._pseudo_css(styler.uuid, name, i, j, str(self.tt_data.iloc[i, j]))
                for i in range(len(self.tt_data.index))
                for j in range(len(self.tt_data.columns))
                if not (
                    mask.iloc[i, j]
                    or i in styler.hidden_rows
                    or j in styler.hidden_columns
                )
            ]
            for style in sublist
        ]

        if self.table_styles:
            # add span class to every cell only if at least 1 non-empty tooltip
            for row in d["body"]:
                for item in row:
                    if item["type"] == "td":
                        item["display_value"] = (
                            str(item["display_value"])
                            + f'<span class="{self.class_name}"></span>'
                        )
            d["table_styles"].extend(self._class_styles)
            d["table_styles"].extend(self.table_styles)

        return d


def _parse_latex_table_wrapping(table_styles: CSSStyles, caption: str | None) -> bool:
    """
    Indicate whether LaTeX {tabular} should be wrapped with a {table} environment.

    Parses the `table_styles` and detects any selectors which must be included outside
    of {tabular}, i.e. indicating that wrapping must occur, and therefore return True,
    or if a caption exists and requires similar.
    """
    IGNORED_WRAPPERS = ["toprule", "midrule", "bottomrule", "column_format"]
    # ignored selectors are included with {tabular} so do not need wrapping
    return (
        table_styles is not None
        and any(d["selector"] not in IGNORED_WRAPPERS for d in table_styles)
    ) or caption is not None


def _parse_latex_table_styles(table_styles: CSSStyles, selector: str) -> str | None:
    """
    Return the first 'props' 'value' from ``tables_styles`` identified by ``selector``.

    Examples
    --------
    >>> table_styles = [{'selector': 'foo', 'props': [('attr','value')]},
    ...                 {'selector': 'bar', 'props': [('attr', 'overwritten')]},
    ...                 {'selector': 'bar', 'props': [('a1', 'baz'), ('a2', 'ignore')]}]
    >>> _parse_latex_table_styles(table_styles, selector='bar')
    'baz'

    Notes
    -----
    The replacement of "§" with ":" is to avoid the CSS problem where ":" has structural
    significance and cannot be used in LaTeX labels, but is often required by them.
    """
    for style in table_styles[::-1]:  # in reverse for most recently applied style
        if style["selector"] == selector:
            return str(style["props"][0][1]).replace("§", ":")
    return None


def _parse_latex_cell_styles(
    latex_styles: CSSList, display_value: str, convert_css: bool = False
) -> str:
    r"""
    Mutate the ``display_value`` string including LaTeX commands from ``latex_styles``.

    This method builds a recursive latex chain of commands based on the
    CSSList input, nested around ``display_value``.

    If a CSS style is given as ('<command>', '<options>') this is translated to
    '\<command><options>{display_value}', and this value is treated as the
    display value for the next iteration.

    The most recent style forms the inner component, for example for styles:
    `[('c1', 'o1'), ('c2', 'o2')]` this returns: `\c1o1{\c2o2{display_value}}`

    Sometimes latex commands have to be wrapped with curly braces in different ways:
    We create some parsing flags to identify the different behaviours:

     - `--rwrap`        : `\<command><options>{<display_value>}`
     - `--wrap`         : `{\<command><options> <display_value>}`
     - `--nowrap`       : `\<command><options> <display_value>`
     - `--lwrap`        : `{\<command><options>} <display_value>`
     - `--dwrap`        : `{\<command><options>}{<display_value>}`

    For example for styles:
    `[('c1', 'o1--wrap'), ('c2', 'o2')]` this returns: `{\c1o1 \c2o2{display_value}}
    """
    if convert_css:
        latex_styles = _parse_latex_css_conversion(latex_styles)
    for command, options in latex_styles[::-1]:  # in reverse for most recent style
        formatter = {
            "--wrap": f"{{\\{command}--to_parse {display_value}}}",
            "--nowrap": f"\\{command}--to_parse {display_value}",
            "--lwrap": f"{{\\{command}--to_parse}} {display_value}",
            "--rwrap": f"\\{command}--to_parse{{{display_value}}}",
            "--dwrap": f"{{\\{command}--to_parse}}{{{display_value}}}",
        }
        display_value = f"\\{command}{options} {display_value}"
        for arg in ["--nowrap", "--wrap", "--lwrap", "--rwrap", "--dwrap"]:
            if arg in str(options):
                display_value = formatter[arg].replace(
                    "--to_parse", _parse_latex_options_strip(value=options, arg=arg)
                )
                break  # only ever one purposeful entry
    return display_value


def _parse_latex_header_span(
    cell: dict[str, Any],
    multirow_align: str,
    multicol_align: str,
    wrap: bool = False,
    convert_css: bool = False,
) -> str:
    r"""
    Refactor the cell `display_value` if a 'colspan' or 'rowspan' attribute is present.

    'rowspan' and 'colspan' do not occur simultaneouly. If they are detected then
    the `display_value` is altered to a LaTeX `multirow` or `multicol` command
    respectively, with the appropriate cell-span.

    ``wrap`` is used to enclose the `display_value` in braces which is needed for
    column headers using an siunitx package.

    Requires the package {multirow}, whereas multicol support is usually built in
    to the {tabular} environment.

    Examples
    --------
    >>> cell = {'cellstyle': '', 'display_value':'text', 'attributes': 'colspan="3"'}
    >>> _parse_latex_header_span(cell, 't', 'c')
    '\\multicolumn{3}{c}{text}'
    """
    display_val = _parse_latex_cell_styles(
        cell["cellstyle"], cell["display_value"], convert_css
    )
    if "attributes" in cell:
        attrs = cell["attributes"]
        if 'colspan="' in attrs:
            colspan = attrs[attrs.find('colspan="') + 9 :]  # len('colspan="') = 9
            colspan = int(colspan[: colspan.find('"')])
            if "naive-l" == multicol_align:
                out = f"{{{display_val}}}" if wrap else f"{display_val}"
                blanks = " & {}" if wrap else " &"
                return out + blanks * (colspan - 1)
            elif "naive-r" == multicol_align:
                out = f"{{{display_val}}}" if wrap else f"{display_val}"
                blanks = "{} & " if wrap else "& "
                return blanks * (colspan - 1) + out
            return f"\\multicolumn{{{colspan}}}{{{multicol_align}}}{{{display_val}}}"
        elif 'rowspan="' in attrs:
            if multirow_align == "naive":
                return display_val
            rowspan = attrs[attrs.find('rowspan="') + 9 :]
            rowspan = int(rowspan[: rowspan.find('"')])
            return f"\\multirow[{multirow_align}]{{{rowspan}}}{{*}}{{{display_val}}}"
    if wrap:
        return f"{{{display_val}}}"
    else:
        return display_val


def _parse_latex_options_strip(value: str | float, arg: str) -> str:
    """
    Strip a css_value which may have latex wrapping arguments, css comment identifiers,
    and whitespaces, to a valid string for latex options parsing.

    For example: 'red /* --wrap */  ' --> 'red'
    """
    return str(value).replace(arg, "").replace("/*", "").replace("*/", "").strip()


def _parse_latex_css_conversion(styles: CSSList) -> CSSList:
    """
    Convert CSS (attribute,value) pairs to equivalent LaTeX (command,options) pairs.

    Ignore conversion if tagged with `--latex` option, skipped if no conversion found.
    """

    def font_weight(value, arg):
        if value in ("bold", "bolder"):
            return "bfseries", f"{arg}"
        return None

    def font_style(value, arg):
        if value == "italic":
            return "itshape", f"{arg}"
        if value == "oblique":
            return "slshape", f"{arg}"
        return None

    def color(value, user_arg, command, comm_arg):
        """
        CSS colors have 5 formats to process:

         - 6 digit hex code: "#ff23ee"     --> [HTML]{FF23EE}
         - 3 digit hex code: "#f0e"        --> [HTML]{FF00EE}
         - rgba: rgba(128, 255, 0, 0.5)    --> [rgb]{0.502, 1.000, 0.000}
         - rgb: rgb(128, 255, 0,)          --> [rbg]{0.502, 1.000, 0.000}
         - string: red                     --> {red}

        Additionally rgb or rgba can be expressed in % which is also parsed.
        """
        arg = user_arg if user_arg != "" else comm_arg

        if value[0] == "#" and len(value) == 7:  # color is hex code
            return command, f"[HTML]{{{value[1:].upper()}}}{arg}"
        if value[0] == "#" and len(value) == 4:  # color is short hex code
            val = f"{value[1].upper()*2}{value[2].upper()*2}{value[3].upper()*2}"
            return command, f"[HTML]{{{val}}}{arg}"
        elif value[:3] == "rgb":  # color is rgb or rgba
            r = re.findall("(?<=\\()[0-9\\s%]+(?=,)", value)[0].strip()
            r = float(r[:-1]) / 100 if "%" in r else int(r) / 255
            g = re.findall("(?<=,)[0-9\\s%]+(?=,)", value)[0].strip()
            g = float(g[:-1]) / 100 if "%" in g else int(g) / 255
            if value[3] == "a":  # color is rgba
                b = re.findall("(?<=,)[0-9\\s%]+(?=,)", value)[1].strip()
            else:  # color is rgb
                b = re.findall("(?<=,)[0-9\\s%]+(?=\\))", value)[0].strip()
            b = float(b[:-1]) / 100 if "%" in b else int(b) / 255
            return command, f"[rgb]{{{r:.3f}, {g:.3f}, {b:.3f}}}{arg}"
        else:
            return command, f"{{{value}}}{arg}"  # color is likely string-named

    CONVERTED_ATTRIBUTES: dict[str, Callable] = {
        "font-weight": font_weight,
        "background-color": partial(color, command="cellcolor", comm_arg="--lwrap"),
        "color": partial(color, command="color", comm_arg=""),
        "font-style": font_style,
    }

    latex_styles: CSSList = []
    for attribute, value in styles:
        if isinstance(value, str) and "--latex" in value:
            # return the style without conversion but drop '--latex'
            latex_styles.append((attribute, value.replace("--latex", "")))
        if attribute in CONVERTED_ATTRIBUTES:
            arg = ""
            for x in ["--wrap", "--nowrap", "--lwrap", "--dwrap", "--rwrap"]:
                if x in str(value):
                    arg, value = x, _parse_latex_options_strip(value, x)
                    break
            latex_style = CONVERTED_ATTRIBUTES[attribute](value, arg)
            if latex_style is not None:
                latex_styles.extend([latex_style])
    return latex_styles


def _escape_latex(s: str) -> str:
    r"""
    Replace the characters ``&``, ``%``, ``$``, ``#``, ``_``, ``{``, ``}``,
    ``~``, ``^``, and ``\`` in the string with LaTeX-safe sequences.

    Use this if you need to display text that might contain such characters in LaTeX.

    Parameters
    ----------
    s : str
        Input to be escaped

    Return
    ------
    str :
        Escaped string
    """
    return (
        s.replace("\\", "ab2§=§8yz")  # rare string for final conversion: avoid \\ clash
        .replace("ab2§=§8yz ", "ab2§=§8yz\\space ")  # since \backslash gobbles spaces
        .replace("&", "\\&")
        .replace("%", "\\%")
        .replace("$", "\\$")
        .replace("#", "\\#")
        .replace("_", "\\_")
        .replace("{", "\\{")
        .replace("}", "\\}")
        .replace("~ ", "~\\space ")  # since \textasciitilde gobbles spaces
        .replace("~", "\\textasciitilde ")
        .replace("^ ", "^\\space ")  # since \textasciicircum gobbles spaces
        .replace("^", "\\textasciicircum ")
        .replace("ab2§=§8yz", "\\textbackslash ")
    )


def _math_mode_with_dollar(s: str) -> str:
    r"""
    All characters in LaTeX math mode are preserved.

    The substrings in LaTeX math mode, which start with
    the character ``$`` and end with ``$``, are preserved
    without escaping. Otherwise regular LaTeX escaping applies.

    Parameters
    ----------
    s : str
        Input to be escaped

    Return
    ------
    str :
        Escaped string
    """
    s = s.replace(r"\$", r"rt8§=§7wz")
    pattern = re.compile(r"\$.*?\$")
    pos = 0
    ps = pattern.search(s, pos)
    res = []
    while ps:
        res.append(_escape_latex(s[pos : ps.span()[0]]))
        res.append(ps.group())
        pos = ps.span()[1]
        ps = pattern.search(s, pos)

    res.append(_escape_latex(s[pos : len(s)]))
    return "".join(res).replace(r"rt8§=§7wz", r"\$")


def _math_mode_with_parentheses(s: str) -> str:
    r"""
    All characters in LaTeX math mode are preserved.

    The substrings in LaTeX math mode, which start with
    the character ``\(`` and end with ``\)``, are preserved
    without escaping. Otherwise regular LaTeX escaping applies.

    Parameters
    ----------
    s : str
        Input to be escaped

    Return
    ------
    str :
        Escaped string
    """
    s = s.replace(r"\(", r"LEFT§=§6yzLEFT").replace(r"\)", r"RIGHTab5§=§RIGHT")
    res = []
    for item in re.split(r"LEFT§=§6yz|ab5§=§RIGHT", s):
        if item.startswith("LEFT") and item.endswith("RIGHT"):
            res.append(item.replace("LEFT", r"\(").replace("RIGHT", r"\)"))
        elif "LEFT" in item and "RIGHT" in item:
            res.append(
                _escape_latex(item).replace("LEFT", r"\(").replace("RIGHT", r"\)")
            )
        else:
            res.append(
                _escape_latex(item)
                .replace("LEFT", r"\textbackslash (")
                .replace("RIGHT", r"\textbackslash )")
            )
    return "".join(res)


def _escape_latex_math(s: str) -> str:
    r"""
    All characters in LaTeX math mode are preserved.

    The substrings in LaTeX math mode, which either are surrounded
    by two characters ``$`` or start with the character ``\(`` and end with ``\)``,
    are preserved without escaping. Otherwise regular LaTeX escaping applies.

    Parameters
    ----------
    s : str
        Input to be escaped

    Return
    ------
    str :
        Escaped string
    """
    s = s.replace(r"\$", r"rt8§=§7wz")
    ps_d = re.compile(r"\$.*?\$").search(s, 0)
    ps_p = re.compile(r"\(.*?\)").search(s, 0)
    mode = []
    if ps_d:
        mode.append(ps_d.span()[0])
    if ps_p:
        mode.append(ps_p.span()[0])
    if len(mode) == 0:
        return _escape_latex(s.replace(r"rt8§=§7wz", r"\$"))
    if s[mode[0]] == r"$":
        return _math_mode_with_dollar(s.replace(r"rt8§=§7wz", r"\$"))
    if s[mode[0] - 1 : mode[0] + 1] == r"\(":
        return _math_mode_with_parentheses(s.replace(r"rt8§=§7wz", r"\$"))
    else:
        return _escape_latex(s.replace(r"rt8§=§7wz", r"\$"))
```
