## Supplementary software v0.2.1 for "Virtual control arms for paediatric myopia trials: external validation of axial-elongation models": latex.tpl

```
{% if environment == "longtable" %}
{% include "latex_longtable.tpl" %}
{% else %}
{% include "latex_table.tpl" %}
{% endif %}
```
