## Supplementary software v0.2.1 for "Virtual control arms for paediatric myopia trials: external validation of axial-elongation models": xml.py

```
"""
:mod:`pandas.io.formats.xml` is a module for formatting data in XML.
"""
from __future__ import annotations

import codecs
import io
from typing import (
    TYPE_CHECKING,
    Any,
    final,
)
import warnings

from pandas.errors import AbstractMethodError
from pandas.util._decorators import (
    cache_readonly,
    doc,
)

from pandas.core.dtypes.common import is_list_like
from pandas.core.dtypes.missing import isna

from pandas.core.shared_docs import _shared_docs

from pandas.io.common import get_handle
from pandas.io.xml import (
    get_data_from_filepath,
    preprocess_data,
)

if TYPE_CHECKING:
    from pandas._typing import (
        CompressionOptions,
        FilePath,
        ReadBuffer,
        StorageOptions,
        WriteBuffer,
    )

    from pandas import DataFrame


@doc(
    storage_options=_shared_docs["storage_options"],
    compression_options=_shared_docs["compression_options"] % "path_or_buffer",
)
class _BaseXMLFormatter:
    """
    Subclass for formatting data in XML.

    Parameters
    ----------
    path_or_buffer : str or file-like
        This can be either a string of raw XML, a valid URL,
        file or file-like object.

    index : bool
        Whether to include index in xml document.

    row_name : str
        Name for root of xml document. Default is 'data'.

    root_name : str
        Name for row elements of xml document. Default is 'row'.

    na_rep : str
        Missing data representation.

    attrs_cols : list
        List of columns to write as attributes in row element.

    elem_cols : list
        List of columns to write as children in row element.

    namespaces : dict
        The namespaces to define in XML document as dicts with key
        being namespace and value the URI.

    prefix : str
        The prefix for each element in XML document including root.

    encoding : str
        Encoding of xml object or document.

    xml_declaration : bool
        Whether to include xml declaration at top line item in xml.

    pretty_print : bool
        Whether to write xml document with line breaks and indentation.

    stylesheet : str or file-like
        A URL, file, file-like object, or a raw string containing XSLT.

    {compression_options}

        .. versionchanged:: 1.4.0 Zstandard support.

    {storage_options}

    See also
    --------
    pandas.io.formats.xml.EtreeXMLFormatter
    pandas.io.formats.xml.LxmlXMLFormatter

    """

    def __init__(
        self,
        frame: DataFrame,
        path_or_buffer: FilePath | WriteBuffer[bytes] | WriteBuffer[str] | None = None,
        index: bool = True,
        root_name: str | None = "data",
        row_name: str | None = "row",
        na_rep: str | None = None,
        attr_cols: list[str] | None = None,
        elem_cols: list[str] | None = None,
        namespaces: dict[str | None, str] | None = None,
        prefix: str | None = None,
        encoding: str = "utf-8",
        xml_declaration: bool | None = True,
        pretty_print: bool | None = True,
        stylesheet: FilePath | ReadBuffer[str] | ReadBuffer[bytes] | None = None,
        compression: CompressionOptions = "infer",
        storage_options: StorageOptions | None = None,
    ) -> None:
        self.frame = frame
        self.path_or_buffer = path_or_buffer
        self.index = index
        self.root_name = root_name
        self.row_name = row_name
        self.na_rep = na_rep
        self.attr_cols = attr_cols
        self.elem_cols = elem_cols
        self.namespaces = namespaces
        self.prefix = prefix
        self.encoding = encoding
        self.xml_declaration = xml_declaration
        self.pretty_print = pretty_print
        self.stylesheet = stylesheet
        self.compression: CompressionOptions = compression
        self.storage_options = storage_options

        self.orig_cols = self.frame.columns.tolist()
        self.frame_dicts = self._process_dataframe()

        self._validate_columns()
        self._validate_encoding()
        self.prefix_uri = self._get_prefix_uri()
        self._handle_indexes()

    def _build_tree(self) -> bytes:
        """
        Build tree from  data.

        This method initializes the root and builds attributes and elements
        with optional namespaces.
        """
        raise AbstractMethodError(self)

    @final
    def _validate_columns(self) -> None:
        """
        Validate elems_cols and attrs_cols.

        This method will check if columns is list-like.

        Raises
        ------
        ValueError
            * If value is not a list and less then length of nodes.
        """
        if self.attr_cols and not is_list_like(self.attr_cols):
            raise TypeError(
                f"{type(self.attr_cols).__name__} is not a valid type for attr_cols"
            )

        if self.elem_cols and not is_list_like(self.elem_cols):
            raise TypeError(
                f"{type(self.elem_cols).__name__} is not a valid type for elem_cols"
            )

    @final
    def _validate_encoding(self) -> None:
        """
        Validate encoding.

        This method will check if encoding is among listed under codecs.

        Raises
        ------
        LookupError
            * If encoding is not available in codecs.
        """

        codecs.lookup(self.encoding)

    @final
    def _process_dataframe(self) -> dict[int | str, dict[str, Any]]:
        """
        Adjust Data Frame to fit xml output.

        This method will adjust underlying data frame for xml output,
        including optionally replacing missing values and including indexes.
        """

        df = self.frame

        if self.index:
            df = df.reset_index()

        if self.na_rep is not None:
            with warnings.catch_warnings():
                warnings.filterwarnings(
                    "ignore",
                    "Downcasting object dtype arrays",
                    category=FutureWarning,
                )
                df = df.fillna(self.na_rep)

        return df.to_dict(orient="index")

    @final
    def _handle_indexes(self) -> None:
        """
        Handle indexes.

        This method will add indexes into attr_cols or elem_cols.
        """

        if not self.index:
            return

        first_key = next(iter(self.frame_dicts))
        indexes: list[str] = [
            x for x in self.frame_dicts[first_key].keys() if x not in self.orig_cols
        ]

        if self.attr_cols:
            self.attr_cols = indexes + self.attr_cols

        if self.elem_cols:
            self.elem_cols = indexes + self.elem_cols

    def _get_prefix_uri(self) -> str:
        """
        Get uri of namespace prefix.

        This method retrieves corresponding URI to prefix in namespaces.

        Raises
        ------
        KeyError
            *If prefix is not included in namespace dict.
        """

        raise AbstractMethodError(self)

    @final
    def _other_namespaces(self) -> dict:
        """
        Define other namespaces.

        This method will build dictionary of namespaces attributes
        for root element, conditionally with optional namespaces and
        prefix.
        """

        nmsp_dict: dict[str, str] = {}
        if self.namespaces:
            nmsp_dict = {
                f"xmlns{p if p=='' else f':{p}'}": n
                for p, n in self.namespaces.items()
                if n != self.prefix_uri[1:-1]
            }

        return nmsp_dict

    @final
    def _build_attribs(self, d: dict[str, Any], elem_row: Any) -> Any:
        """
        Create attributes of row.

        This method adds attributes using attr_cols to row element and
        works with tuples for multindex or hierarchical columns.
        """

        if not self.attr_cols:
            return elem_row

        for col in self.attr_cols:
            attr_name = self._get_flat_col_name(col)
            try:
                if not isna(d[col]):
                    elem_row.attrib[attr_name] = str(d[col])
            except KeyError:
                raise KeyError(f"no valid column, {col}")
        return elem_row

    @final
    def _get_flat_col_name(self, col: str | tuple) -> str:
        flat_col = col
        if isinstance(col, tuple):
            flat_col = (
                "".join([str(c) for c in col]).strip()
                if "" in col
                else "_".join([str(c) for c in col]).strip()
            )
        return f"{self.prefix_uri}{flat_col}"

    @cache_readonly
    def _sub_element_cls(self):
        raise AbstractMethodError(self)

    @final
    def _build_elems(self, d: dict[str, Any], elem_row: Any) -> None:
        """
        Create child elements of row.

        This method adds child elements using elem_cols to row element and
        works with tuples for multindex or hierarchical columns.
        """
        sub_element_cls = self._sub_element_cls

        if not self.elem_cols:
            return

        for col in self.elem_cols:
            elem_name = self._get_flat_col_name(col)
            try:
                val = None if isna(d[col]) or d[col] == "" else str(d[col])
                sub_element_cls(elem_row, elem_name).text = val
            except KeyError:
                raise KeyError(f"no valid column, {col}")

    @final
    def write_output(self) -> str | None:
        xml_doc = self._build_tree()

        if self.path_or_buffer is not None:
            with get_handle(
                self.path_or_buffer,
                "wb",
                compression=self.compression,
                storage_options=self.storage_options,
                is_text=False,
            ) as handles:
                handles.handle.write(xml_doc)
            return None

        else:
            return xml_doc.decode(self.encoding).rstrip()


class EtreeXMLFormatter(_BaseXMLFormatter):
    """
    Class for formatting data in xml using Python standard library
    modules: `xml.etree.ElementTree` and `xml.dom.minidom`.
    """

    def _build_tree(self) -> bytes:
        from xml.etree.ElementTree import (
            Element,
            SubElement,
            tostring,
        )

        self.root = Element(
            f"{self.prefix_uri}{self.root_name}", attrib=self._other_namespaces()
        )

        for d in self.frame_dicts.values():
            elem_row = SubElement(self.root, f"{self.prefix_uri}{self.row_name}")

            if not self.attr_cols and not self.elem_cols:
                self.elem_cols = list(d.keys())
                self._build_elems(d, elem_row)

            else:
                elem_row = self._build_attribs(d, elem_row)
                self._build_elems(d, elem_row)

        self.out_xml = tostring(
            self.root,
            method="xml",
            encoding=self.encoding,
            xml_declaration=self.xml_declaration,
        )

        if self.pretty_print:
            self.out_xml = self._prettify_tree()

        if self.stylesheet is not None:
            raise ValueError(
                "To use stylesheet, you need lxml installed and selected as parser."
            )

        return self.out_xml

    def _get_prefix_uri(self) -> str:
        from xml.etree.ElementTree import register_namespace

        uri = ""
        if self.namespaces:
            for p, n in self.namespaces.items():
                if isinstance(p, str) and isinstance(n, str):
                    register_namespace(p, n)
            if self.prefix:
                try:
                    uri = f"{{{self.namespaces[self.prefix]}}}"
                except KeyError:
                    raise KeyError(f"{self.prefix} is not included in namespaces")
            elif "" in self.namespaces:
                uri = f'{{{self.namespaces[""]}}}'
            else:
                uri = ""

        return uri

    @cache_readonly
    def _sub_element_cls(self):
        from xml.etree.ElementTree import SubElement

        return SubElement

    def _prettify_tree(self) -> bytes:
        """
        Output tree for pretty print format.

        This method will pretty print xml with line breaks and indentation.
        """

        from xml.dom.minidom import parseString

        dom = parseString(self.out_xml)

        return dom.toprettyxml(indent="  ", encoding=self.encoding)


class LxmlXMLFormatter(_BaseXMLFormatter):
    """
    Class for formatting data in xml using Python standard library
    modules: `xml.etree.ElementTree` and `xml.dom.minidom`.
    """

    def __init__(self, *args, **kwargs) -> None:
        super().__init__(*args, **kwargs)

        self._convert_empty_str_key()

    def _build_tree(self) -> bytes:
        """
        Build tree from  data.

        This method initializes the root and builds attributes and elements
        with optional namespaces.
        """
        from lxml.etree import (
            Element,
            SubElement,
            tostring,
        )

        self.root = Element(f"{self.prefix_uri}{self.root_name}", nsmap=self.namespaces)

        for d in self.frame_dicts.values():
            elem_row = SubElement(self.root, f"{self.prefix_uri}{self.row_name}")

            if not self.attr_cols and not self.elem_cols:
                self.elem_cols = list(d.keys())
                self._build_elems(d, elem_row)

            else:
                elem_row = self._build_attribs(d, elem_row)
                self._build_elems(d, elem_row)

        self.out_xml = tostring(
            self.root,
            pretty_print=self.pretty_print,
            method="xml",
            encoding=self.encoding,
            xml_declaration=self.xml_declaration,
        )

        if self.stylesheet is not None:
            self.out_xml = self._transform_doc()

        return self.out_xml

    def _convert_empty_str_key(self) -> None:
        """
        Replace zero-length string in `namespaces`.

        This method will replace '' with None to align to `lxml`
        requirement that empty string prefixes are not allowed.
        """

        if self.namespaces and "" in self.namespaces.keys():
            self.namespaces[None] = self.namespaces.pop("", "default")

    def _get_prefix_uri(self) -> str:
        uri = ""
        if self.namespaces:
            if self.prefix:
                try:
                    uri = f"{{{self.namespaces[self.prefix]}}}"
                except KeyError:
                    raise KeyError(f"{self.prefix} is not included in namespaces")
            elif "" in self.namespaces:
                uri = f'{{{self.namespaces[""]}}}'
            else:
                uri = ""

        return uri

    @cache_readonly
    def _sub_element_cls(self):
        from lxml.etree import SubElement

        return SubElement

    def _transform_doc(self) -> bytes:
        """
        Parse stylesheet from file or buffer and run it.

        This method will parse stylesheet object into tree for parsing
        conditionally by its specific object type, then transforms
        original tree with XSLT script.
        """
        from lxml.etree import (
            XSLT,
            XMLParser,
            fromstring,
            parse,
        )

        style_doc = self.stylesheet
        assert style_doc is not None  # is ensured by caller

        handle_data = get_data_from_filepath(
            filepath_or_buffer=style_doc,
            encoding=self.encoding,
            compression=self.compression,
            storage_options=self.storage_options,
        )

        with preprocess_data(handle_data) as xml_data:
            curr_parser = XMLParser(encoding=self.encoding)

            if isinstance(xml_data, io.StringIO):
                xsl_doc = fromstring(
                    xml_data.getvalue().encode(self.encoding), parser=curr_parser
                )
            else:
                xsl_doc = parse(xml_data, parser=curr_parser)

        transformer = XSLT(xsl_doc)
        new_doc = transformer(self.root)

        return bytes(new_doc)
```
