## Supplementary software v0.2.1 for "Virtual control arms for paediatric myopia trials: external validation of axial-elongation models": gbq.py

```
""" Google BigQuery support """
from __future__ import annotations

from typing import (
    TYPE_CHECKING,
    Any,
)
import warnings

from pandas.compat._optional import import_optional_dependency
from pandas.util._exceptions import find_stack_level

if TYPE_CHECKING:
    from google.auth.credentials import Credentials

    from pandas import DataFrame


def _try_import():
    # since pandas is a dependency of pandas-gbq
    # we need to import on first use
    msg = (
        "pandas-gbq is required to load data from Google BigQuery. "
        "See the docs: https://pandas-gbq.readthedocs.io."
    )
    pandas_gbq = import_optional_dependency("pandas_gbq", extra=msg)
    return pandas_gbq


def read_gbq(
    query: str,
    project_id: str | None = None,
    index_col: str | None = None,
    col_order: list[str] | None = None,
    reauth: bool = False,
    auth_local_webserver: bool = True,
    dialect: str | None = None,
    location: str | None = None,
    configuration: dict[str, Any] | None = None,
    credentials: Credentials | None = None,
    use_bqstorage_api: bool | None = None,
    max_results: int | None = None,
    progress_bar_type: str | None = None,
) -> DataFrame:
    """
    Load data from Google BigQuery.

    .. deprecated:: 2.2.0

       Please use ``pandas_gbq.read_gbq`` instead.

    This function requires the `pandas-gbq package
    <https://pandas-gbq.readthedocs.io>`__.

    See the `How to authenticate with Google BigQuery
    <https://pandas-gbq.readthedocs.io/en/latest/howto/authentication.html>`__
    guide for authentication instructions.

    Parameters
    ----------
    query : str
        SQL-Like Query to return data values.
    project_id : str, optional
        Google BigQuery Account project ID. Optional when available from
        the environment.
    index_col : str, optional
        Name of result column to use for index in results DataFrame.
    col_order : list(str), optional
        List of BigQuery column names in the desired order for results
        DataFrame.
    reauth : bool, default False
        Force Google BigQuery to re-authenticate the user. This is useful
        if multiple accounts are used.
    auth_local_webserver : bool, default True
        Use the `local webserver flow`_ instead of the `console flow`_
        when getting user credentials.

        .. _local webserver flow:
            https://google-auth-oauthlib.readthedocs.io/en/latest/reference/google_auth_oauthlib.flow.html#google_auth_oauthlib.flow.InstalledAppFlow.run_local_server
        .. _console flow:
            https://google-auth-oauthlib.readthedocs.io/en/latest/reference/google_auth_oauthlib.flow.html#google_auth_oauthlib.flow.InstalledAppFlow.run_console

        *New in version 0.2.0 of pandas-gbq*.

        .. versionchanged:: 1.5.0
           Default value is changed to ``True``. Google has deprecated the
           ``auth_local_webserver = False`` `"out of band" (copy-paste)
           flow
           <https://developers.googleblog.com/2022/02/making-oauth-flows-safer.html?m=1#disallowed-oob>`_.
    dialect : str, default 'legacy'
        Note: The default value is changing to 'standard' in a future version.

        SQL syntax dialect to use. Value can be one of:

        ``'legacy'``
            Use BigQuery's legacy SQL dialect. For more information see
            `BigQuery Legacy SQL Reference
            <https://cloud.google.com/bigquery/docs/reference/legacy-sql>`__.
        ``'standard'``
            Use BigQuery's standard SQL, which is
            compliant with the SQL 2011 standard. For more information
            see `BigQuery Standard SQL Reference
            <https://cloud.google.com/bigquery/docs/reference/standard-sql/>`__.
    location : str, optional
        Location where the query job should run. See the `BigQuery locations
        documentation
        <https://cloud.google.com/bigquery/docs/dataset-locations>`__ for a
        list of available locations. The location must match that of any
        datasets used in the query.

        *New in version 0.5.0 of pandas-gbq*.
    configuration : dict, optional
        Query config parameters for job processing.
        For example:

            configuration = {'query': {'useQueryCache': False}}

        For more information see `BigQuery REST API Reference
        <https://cloud.google.com/bigquery/docs/reference/rest/v2/jobs#configuration.query>`__.
    credentials : google.auth.credentials.Credentials, optional
        Credentials for accessing Google APIs. Use this parameter to override
        default credentials, such as to use Compute Engine
        :class:`google.auth.compute_engine.Credentials` or Service Account
        :class:`google.oauth2.service_account.Credentials` directly.

        *New in version 0.8.0 of pandas-gbq*.
    use_bqstorage_api : bool, default False
        Use the `BigQuery Storage API
        <https://cloud.google.com/bigquery/docs/reference/storage/>`__ to
        download query results quickly, but at an increased cost. To use this
        API, first `enable it in the Cloud Console
        <https://console.cloud.google.com/apis/library/bigquerystorage.googleapis.com>`__.
        You must also have the `bigquery.readsessions.create
        <https://cloud.google.com/bigquery/docs/access-control#roles>`__
        permission on the project you are billing queries to.

        This feature requires version 0.10.0 or later of the ``pandas-gbq``
        package. It also requires the ``google-cloud-bigquery-storage`` and
        ``fastavro`` packages.

    max_results : int, optional
        If set, limit the maximum number of rows to fetch from the query
        results.

    progress_bar_type : Optional, str
        If set, use the `tqdm <https://tqdm.github.io/>`__ library to
        display a progress bar while the data downloads. Install the
        ``tqdm`` package to use this feature.

        Possible values of ``progress_bar_type`` include:

        ``None``
            No progress bar.
        ``'tqdm'``
            Use the :func:`tqdm.tqdm` function to print a progress bar
            to :data:`sys.stderr`.
        ``'tqdm_notebook'``
            Use the :func:`tqdm.tqdm_notebook` function to display a
            progress bar as a Jupyter notebook widget.
        ``'tqdm_gui'``
            Use the :func:`tqdm.tqdm_gui` function to display a
            progress bar as a graphical dialog box.

    Returns
    -------
    df: DataFrame
        DataFrame representing results of query.

    See Also
    --------
    pandas_gbq.read_gbq : This function in the pandas-gbq library.
    DataFrame.to_gbq : Write a DataFrame to Google BigQuery.

    Examples
    --------
    Example taken from `Google BigQuery documentation
    <https://cloud.google.com/bigquery/docs/pandas-gbq-migration>`_

    >>> sql = "SELECT name FROM table_name WHERE state = 'TX' LIMIT 100;"
    >>> df = pd.read_gbq(sql, dialect="standard")  # doctest: +SKIP
    >>> project_id = "your-project-id"  # doctest: +SKIP
    >>> df = pd.read_gbq(sql,
    ...                  project_id=project_id,
    ...                  dialect="standard"
    ...                  )  # doctest: +SKIP
    """
    warnings.warn(
        "read_gbq is deprecated and will be removed in a future version. "
        "Please use pandas_gbq.read_gbq instead: "
        "https://pandas-gbq.readthedocs.io/en/latest/api.html#pandas_gbq.read_gbq",
        FutureWarning,
        stacklevel=find_stack_level(),
    )
    pandas_gbq = _try_import()

    kwargs: dict[str, str | bool | int | None] = {}

    # START: new kwargs.  Don't populate unless explicitly set.
    if use_bqstorage_api is not None:
        kwargs["use_bqstorage_api"] = use_bqstorage_api
    if max_results is not None:
        kwargs["max_results"] = max_results

    kwargs["progress_bar_type"] = progress_bar_type
    # END: new kwargs

    return pandas_gbq.read_gbq(
        query,
        project_id=project_id,
        index_col=index_col,
        col_order=col_order,
        reauth=reauth,
        auth_local_webserver=auth_local_webserver,
        dialect=dialect,
        location=location,
        configuration=configuration,
        credentials=credentials,
        **kwargs,
    )


def to_gbq(
    dataframe: DataFrame,
    destination_table: str,
    project_id: str | None = None,
    chunksize: int | None = None,
    reauth: bool = False,
    if_exists: str = "fail",
    auth_local_webserver: bool = True,
    table_schema: list[dict[str, str]] | None = None,
    location: str | None = None,
    progress_bar: bool = True,
    credentials: Credentials | None = None,
) -> None:
    warnings.warn(
        "to_gbq is deprecated and will be removed in a future version. "
        "Please use pandas_gbq.to_gbq instead: "
        "https://pandas-gbq.readthedocs.io/en/latest/api.html#pandas_gbq.to_gbq",
        FutureWarning,
        stacklevel=find_stack_level(),
    )
    pandas_gbq = _try_import()
    pandas_gbq.to_gbq(
        dataframe,
        destination_table,
        project_id=project_id,
        chunksize=chunksize,
        reauth=reauth,
        if_exists=if_exists,
        auth_local_webserver=auth_local_webserver,
        table_schema=table_schema,
        location=location,
        progress_bar=progress_bar,
        credentials=credentials,
    )
```
