## Supplementary software v0.2.1 for "Virtual control arms for paediatric myopia trials: external validation of axial-elongation models": html.py

```
"""
:mod:`pandas.io.html` is a module containing functionality for dealing with
HTML IO.

"""

from __future__ import annotations

from collections import abc
import numbers
import re
from re import Pattern
from typing import (
    TYPE_CHECKING,
    Literal,
    cast,
)
import warnings

from pandas._libs import lib
from pandas.compat._optional import import_optional_dependency
from pandas.errors import (
    AbstractMethodError,
    EmptyDataError,
)
from pandas.util._decorators import doc
from pandas.util._exceptions import find_stack_level
from pandas.util._validators import check_dtype_backend

from pandas.core.dtypes.common import is_list_like

from pandas import isna
from pandas.core.indexes.base import Index
from pandas.core.indexes.multi import MultiIndex
from pandas.core.series import Series
from pandas.core.shared_docs import _shared_docs

from pandas.io.common import (
    file_exists,
    get_handle,
    is_file_like,
    is_fsspec_url,
    is_url,
    stringify_path,
    validate_header_arg,
)
from pandas.io.formats.printing import pprint_thing
from pandas.io.parsers import TextParser

if TYPE_CHECKING:
    from collections.abc import (
        Iterable,
        Sequence,
    )

    from pandas._typing import (
        BaseBuffer,
        DtypeBackend,
        FilePath,
        HTMLFlavors,
        ReadBuffer,
        StorageOptions,
    )

    from pandas import DataFrame

#############
# READ HTML #
#############
_RE_WHITESPACE = re.compile(r"[\r\n]+|\s{2,}")


def _remove_whitespace(s: str, regex: Pattern = _RE_WHITESPACE) -> str:
    """
    Replace extra whitespace inside of a string with a single space.

    Parameters
    ----------
    s : str or unicode
        The string from which to remove extra whitespace.
    regex : re.Pattern
        The regular expression to use to remove extra whitespace.

    Returns
    -------
    subd : str or unicode
        `s` with all extra whitespace replaced with a single space.
    """
    return regex.sub(" ", s.strip())


def _get_skiprows(skiprows: int | Sequence[int] | slice | None) -> int | Sequence[int]:
    """
    Get an iterator given an integer, slice or container.

    Parameters
    ----------
    skiprows : int, slice, container
        The iterator to use to skip rows; can also be a slice.

    Raises
    ------
    TypeError
        * If `skiprows` is not a slice, integer, or Container

    Returns
    -------
    it : iterable
        A proper iterator to use to skip rows of a DataFrame.
    """
    if isinstance(skiprows, slice):
        start, step = skiprows.start or 0, skiprows.step or 1
        return list(range(start, skiprows.stop, step))
    elif isinstance(skiprows, numbers.Integral) or is_list_like(skiprows):
        return cast("int | Sequence[int]", skiprows)
    elif skiprows is None:
        return 0
    raise TypeError(f"{type(skiprows).__name__} is not a valid type for skipping rows")


def _read(
    obj: FilePath | BaseBuffer,
    encoding: str | None,
    storage_options: StorageOptions | None,
) -> str | bytes:
    """
    Try to read from a url, file or string.

    Parameters
    ----------
    obj : str, unicode, path object, or file-like object

    Returns
    -------
    raw_text : str
    """
    text: str | bytes
    if (
        is_url(obj)
        or hasattr(obj, "read")
        or (isinstance(obj, str) and file_exists(obj))
    ):
        with get_handle(
            obj, "r", encoding=encoding, storage_options=storage_options
        ) as handles:
            text = handles.handle.read()
    elif isinstance(obj, (str, bytes)):
        text = obj
    else:
        raise TypeError(f"Cannot read object of type '{type(obj).__name__}'")
    return text


class _HtmlFrameParser:
    """
    Base class for parsers that parse HTML into DataFrames.

    Parameters
    ----------
    io : str or file-like
        This can be either a string of raw HTML, a valid URL using the HTTP,
        FTP, or FILE protocols or a file-like object.

    match : str or regex
        The text to match in the document.

    attrs : dict
        List of HTML <table> element attributes to match.

    encoding : str
        Encoding to be used by parser

    displayed_only : bool
        Whether or not items with "display:none" should be ignored

    extract_links : {None, "all", "header", "body", "footer"}
        Table elements in the specified section(s) with <a> tags will have their
        href extracted.

        .. versionadded:: 1.5.0

    Attributes
    ----------
    io : str or file-like
        raw HTML, URL, or file-like object

    match : regex
        The text to match in the raw HTML

    attrs : dict-like
        A dictionary of valid table attributes to use to search for table
        elements.

    encoding : str
        Encoding to be used by parser

    displayed_only : bool
        Whether or not items with "display:none" should be ignored

    extract_links : {None, "all", "header", "body", "footer"}
        Table elements in the specified section(s) with <a> tags will have their
        href extracted.

        .. versionadded:: 1.5.0

    Notes
    -----
    To subclass this class effectively you must override the following methods:
        * :func:`_build_doc`
        * :func:`_attr_getter`
        * :func:`_href_getter`
        * :func:`_text_getter`
        * :func:`_parse_td`
        * :func:`_parse_thead_tr`
        * :func:`_parse_tbody_tr`
        * :func:`_parse_tfoot_tr`
        * :func:`_parse_tables`
        * :func:`_equals_tag`
    See each method's respective documentation for details on their
    functionality.
    """

    def __init__(
        self,
        io: FilePath | ReadBuffer[str] | ReadBuffer[bytes],
        match: str | Pattern,
        attrs: dict[str, str] | None,
        encoding: str,
        displayed_only: bool,
        extract_links: Literal[None, "header", "footer", "body", "all"],
        storage_options: StorageOptions = None,
    ) -> None:
        self.io = io
        self.match = match
        self.attrs = attrs
        self.encoding = encoding
        self.displayed_only = displayed_only
        self.extract_links = extract_links
        self.storage_options = storage_options

    def parse_tables(self):
        """
        Parse and return all tables from the DOM.

        Returns
        -------
        list of parsed (header, body, footer) tuples from tables.
        """
        tables = self._parse_tables(self._build_doc(), self.match, self.attrs)
        return (self._parse_thead_tbody_tfoot(table) for table in tables)

    def _attr_getter(self, obj, attr):
        """
        Return the attribute value of an individual DOM node.

        Parameters
        ----------
        obj : node-like
            A DOM node.

        attr : str or unicode
            The attribute, such as "colspan"

        Returns
        -------
        str or unicode
            The attribute value.
        """
        # Both lxml and BeautifulSoup have the same implementation:
        return obj.get(attr)

    def _href_getter(self, obj) -> str | None:
        """
        Return a href if the DOM node contains a child <a> or None.

        Parameters
        ----------
        obj : node-like
            A DOM node.

        Returns
        -------
        href : str or unicode
            The href from the <a> child of the DOM node.
        """
        raise AbstractMethodError(self)

    def _text_getter(self, obj):
        """
        Return the text of an individual DOM node.

        Parameters
        ----------
        obj : node-like
            A DOM node.

        Returns
        -------
        text : str or unicode
            The text from an individual DOM node.
        """
        raise AbstractMethodError(self)

    def _parse_td(self, obj):
        """
        Return the td elements from a row element.

        Parameters
        ----------
        obj : node-like
            A DOM <tr> node.

        Returns
        -------
        list of node-like
            These are the elements of each row, i.e., the columns.
        """
        raise AbstractMethodError(self)

    def _parse_thead_tr(self, table):
        """
        Return the list of thead row elements from the parsed table element.

        Parameters
        ----------
        table : a table element that contains zero or more thead elements.

        Returns
        -------
        list of node-like
            These are the <tr> row elements of a table.
        """
        raise AbstractMethodError(self)

    def _parse_tbody_tr(self, table):
        """
        Return the list of tbody row elements from the parsed table element.

        HTML5 table bodies consist of either 0 or more <tbody> elements (which
        only contain <tr> elements) or 0 or more <tr> elements. This method
        checks for both structures.

        Parameters
        ----------
        table : a table element that contains row elements.

        Returns
        -------
        list of node-like
            These are the <tr> row elements of a table.
        """
        raise AbstractMethodError(self)

    def _parse_tfoot_tr(self, table):
        """
        Return the list of tfoot row elements from the parsed table element.

        Parameters
        ----------
        table : a table element that contains row elements.

        Returns
        -------
        list of node-like
            These are the <tr> row elements of a table.
        """
        raise AbstractMethodError(self)

    def _parse_tables(self, document, match, attrs):
        """
        Return all tables from the parsed DOM.

        Parameters
        ----------
        document : the DOM from which to parse the table element.

        match : str or regular expression
            The text to search for in the DOM tree.

        attrs : dict
            A dictionary of table attributes that can be used to disambiguate
            multiple tables on a page.

        Raises
        ------
        ValueError : `match` does not match any text in the document.

        Returns
        -------
        list of node-like
            HTML <table> elements to be parsed into raw data.
        """
        raise AbstractMethodError(self)

    def _equals_tag(self, obj, tag) -> bool:
        """
        Return whether an individual DOM node matches a tag

        Parameters
        ----------
        obj : node-like
            A DOM node.

        tag : str
            Tag name to be checked for equality.

        Returns
        -------
        boolean
            Whether `obj`'s tag name is `tag`
        """
        raise AbstractMethodError(self)

    def _build_doc(self):
        """
        Return a tree-like object that can be used to iterate over the DOM.

        Returns
        -------
        node-like
            The DOM from which to parse the table element.
        """
        raise AbstractMethodError(self)

    def _parse_thead_tbody_tfoot(self, table_html):
        """
        Given a table, return parsed header, body, and foot.

        Parameters
        ----------
        table_html : node-like

        Returns
        -------
        tuple of (header, body, footer), each a list of list-of-text rows.

        Notes
        -----
        Header and body are lists-of-lists. Top level list is a list of
        rows. Each row is a list of str text.

        Logic: Use <thead>, <tbody>, <tfoot> elements to identify
               header, body, and footer, otherwise:
               - Put all rows into body
               - Move rows from top of body to header only if
                 all elements inside row are <th>
               - Move rows from bottom of body to footer only if
                 all elements inside row are <th>
        """
        header_rows = self._parse_thead_tr(table_html)
        body_rows = self._parse_tbody_tr(table_html)
        footer_rows = self._parse_tfoot_tr(table_html)

        def row_is_all_th(row):
            return all(self._equals_tag(t, "th") for t in self._parse_td(row))

        if not header_rows:
            # The table has no <thead>. Move the top all-<th> rows from
            # body_rows to header_rows. (This is a common case because many
            # tables in the wild have no <thead> or <tfoot>
            while body_rows and row_is_all_th(body_rows[0]):
                header_rows.append(body_rows.pop(0))

        header = self._expand_colspan_rowspan(header_rows, section="header")
        body = self._expand_colspan_rowspan(body_rows, section="body")
        footer = self._expand_colspan_rowspan(footer_rows, section="footer")

        return header, body, footer

    def _expand_colspan_rowspan(
        self, rows, section: Literal["header", "footer", "body"]
    ):
        """
        Given a list of <tr>s, return a list of text rows.

        Parameters
        ----------
        rows : list of node-like
            List of <tr>s
        section : the section that the rows belong to (header, body or footer).

        Returns
        -------
        list of list
            Each returned row is a list of str text, or tuple (text, link)
            if extract_links is not None.

        Notes
        -----
        Any cell with ``rowspan`` or ``colspan`` will have its contents copied
        to subsequent cells.
        """
        all_texts = []  # list of rows, each a list of str
        text: str | tuple
        remainder: list[
            tuple[int, str | tuple, int]
        ] = []  # list of (index, text, nrows)

        for tr in rows:
            texts = []  # the output for this row
            next_remainder = []

            index = 0
            tds = self._parse_td(tr)
            for td in tds:
                # Append texts from previous rows with rowspan>1 that come
                # before this <td>
                while remainder and remainder[0][0] <= index:
                    prev_i, prev_text, prev_rowspan = remainder.pop(0)
                    texts.append(prev_text)
                    if prev_rowspan > 1:
                        next_remainder.append((prev_i, prev_text, prev_rowspan - 1))
                    index += 1

                # Append the text from this <td>, colspan times
                text = _remove_whitespace(self._text_getter(td))
                if self.extract_links in ("all", section):
                    href = self._href_getter(td)
                    text = (text, href)
                rowspan = int(self._attr_getter(td, "rowspan") or 1)
                colspan = int(self._attr_getter(td, "colspan") or 1)

                for _ in range(colspan):
                    texts.append(text)
                    if rowspan > 1:
                        next_remainder.append((index, text, rowspan - 1))
                    index += 1

            # Append texts from previous rows at the final position
            for prev_i, prev_text, prev_rowspan in remainder:
                texts.append(prev_text)
                if prev_rowspan > 1:
                    next_remainder.append((prev_i, prev_text, prev_rowspan - 1))

            all_texts.append(texts)
            remainder = next_remainder

        # Append rows that only appear because the previous row had non-1
        # rowspan
        while remainder:
            next_remainder = []
            texts = []
            for prev_i, prev_text, prev_rowspan in remainder:
                texts.append(prev_text)
                if prev_rowspan > 1:
                    next_remainder.append((prev_i, prev_text, prev_rowspan - 1))
            all_texts.append(texts)
            remainder = next_remainder

        return all_texts

    def _handle_hidden_tables(self, tbl_list, attr_name: str):
        """
        Return list of tables, potentially removing hidden elements

        Parameters
        ----------
        tbl_list : list of node-like
            Type of list elements will vary depending upon parser used
        attr_name : str
            Name of the accessor for retrieving HTML attributes

        Returns
        -------
        list of node-like
            Return type matches `tbl_list`
        """
        if not self.displayed_only:
            return tbl_list

        return [
            x
            for x in tbl_list
            if "display:none"
            not in getattr(x, attr_name).get("style", "").replace(" ", "")
        ]


class _BeautifulSoupHtml5LibFrameParser(_HtmlFrameParser):
    """
    HTML to DataFrame parser that uses BeautifulSoup under the hood.

    See Also
    --------
    pandas.io.html._HtmlFrameParser
    pandas.io.html._LxmlFrameParser

    Notes
    -----
    Documentation strings for this class are in the base class
    :class:`pandas.io.html._HtmlFrameParser`.
    """

    def _parse_tables(self, document, match, attrs):
        element_name = "table"
        tables = document.find_all(element_name, attrs=attrs)
        if not tables:
            raise ValueError("No tables found")

        result = []
        unique_tables = set()
        tables = self._handle_hidden_tables(tables, "attrs")

        for table in tables:
            if self.displayed_only:
                for elem in table.find_all("style"):
                    elem.decompose()

                for elem in table.find_all(style=re.compile(r"display:\s*none")):
                    elem.decompose()

            if table not in unique_tables and table.find(string=match) is not None:
                result.append(table)
            unique_tables.add(table)
        if not result:
            raise ValueError(f"No tables found matching pattern {repr(match.pattern)}")
        return result

    def _href_getter(self, obj) -> str | None:
        a = obj.find("a", href=True)
        return None if not a else a["href"]

    def _text_getter(self, obj):
        return obj.text

    def _equals_tag(self, obj, tag) -> bool:
        return obj.name == tag

    def _parse_td(self, row):
        return row.find_all(("td", "th"), recursive=False)

    def _parse_thead_tr(self, table):
        return table.select("thead tr")

    def _parse_tbody_tr(self, table):
        from_tbody = table.select("tbody tr")
        from_root = table.find_all("tr", recursive=False)
        # HTML spec: at most one of these lists has content
        return from_tbody + from_root

    def _parse_tfoot_tr(self, table):
        return table.select("tfoot tr")

    def _setup_build_doc(self):
        raw_text = _read(self.io, self.encoding, self.storage_options)
        if not raw_text:
            raise ValueError(f"No text parsed from document: {self.io}")
        return raw_text

    def _build_doc(self):
        from bs4 import BeautifulSoup

        bdoc = self._setup_build_doc()
        if isinstance(bdoc, bytes) and self.encoding is not None:
            udoc = bdoc.decode(self.encoding)
            from_encoding = None
        else:
            udoc = bdoc
            from_encoding = self.encoding

        soup = BeautifulSoup(udoc, features="html5lib", from_encoding=from_encoding)

        for br in soup.find_all("br"):
            br.replace_with("\n" + br.text)

        return soup


def _build_xpath_expr(attrs) -> str:
    """
    Build an xpath expression to simulate bs4's ability to pass in kwargs to
    search for attributes when using the lxml parser.

    Parameters
    ----------
    attrs : dict
        A dict of HTML attributes. These are NOT checked for validity.

    Returns
    -------
    expr : unicode
        An XPath expression that checks for the given HTML attributes.
    """
    # give class attribute as class_ because class is a python keyword
    if "class_" in attrs:
        attrs["class"] = attrs.pop("class_")

    s = " and ".join([f"@{k}={repr(v)}" for k, v in attrs.items()])
    return f"[{s}]"


_re_namespace = {"re": "http://exslt.org/regular-expressions"}


class _LxmlFrameParser(_HtmlFrameParser):
    """
    HTML to DataFrame parser that uses lxml under the hood.

    Warning
    -------
    This parser can only handle HTTP, FTP, and FILE urls.

    See Also
    --------
    _HtmlFrameParser
    _BeautifulSoupLxmlFrameParser

    Notes
    -----
    Documentation strings for this class are in the base class
    :class:`_HtmlFrameParser`.
    """

    def _href_getter(self, obj) -> str | None:
        href = obj.xpath(".//a/@href")
        return None if not href else href[0]

    def _text_getter(self, obj):
        return obj.text_content()

    def _parse_td(self, row):
        # Look for direct children only: the "row" element here may be a
        # <thead> or <tfoot> (see _parse_thead_tr).
        return row.xpath("./td|./th")

    def _parse_tables(self, document, match, kwargs):
        pattern = match.pattern

        # 1. check all descendants for the given pattern and only search tables
        # GH 49929
        xpath_expr = f"//table[.//text()[re:test(., {repr(pattern)})]]"

        # if any table attributes were given build an xpath expression to
        # search for them
        if kwargs:
            xpath_expr += _build_xpath_expr(kwargs)

        tables = document.xpath(xpath_expr, namespaces=_re_namespace)

        tables = self._handle_hidden_tables(tables, "attrib")
        if self.displayed_only:
            for table in tables:
                # lxml utilizes XPATH 1.0 which does not have regex
                # support. As a result, we find all elements with a style
                # attribute and iterate them to check for display:none
                for elem in table.xpath(".//style"):
                    elem.drop_tree()
                for elem in table.xpath(".//*[@style]"):
                    if "display:none" in elem.attrib.get("style", "").replace(" ", ""):
                        elem.drop_tree()
        if not tables:
            raise ValueError(f"No tables found matching regex {repr(pattern)}")
        return tables

    def _equals_tag(self, obj, tag) -> bool:
        return obj.tag == tag

    def _build_doc(self):
        """
        Raises
        ------
        ValueError
            * If a URL that lxml cannot parse is passed.

        Exception
            * Any other ``Exception`` thrown. For example, trying to parse a
              URL that is syntactically correct on a machine with no internet
              connection will fail.

        See Also
        --------
        pandas.io.html._HtmlFrameParser._build_doc
        """
        from lxml.etree import XMLSyntaxError
        from lxml.html import (
            HTMLParser,
            fromstring,
            parse,
        )

        parser = HTMLParser(recover=True, encoding=self.encoding)

        try:
            if is_url(self.io):
                with get_handle(
                    self.io, "r", storage_options=self.storage_options
                ) as f:
                    r = parse(f.handle, parser=parser)
            else:
                # try to parse the input in the simplest way
                r = parse(self.io, parser=parser)
            try:
                r = r.getroot()
            except AttributeError:
                pass
        except (UnicodeDecodeError, OSError) as e:
            # if the input is a blob of html goop
            if not is_url(self.io):
                r = fromstring(self.io, parser=parser)

                try:
                    r = r.getroot()
                except AttributeError:
                    pass
            else:
                raise e
        else:
            if not hasattr(r, "text_content"):
                raise XMLSyntaxError("no text parsed from document", 0, 0, 0)

        for br in r.xpath("*//br"):
            br.tail = "\n" + (br.tail or "")

        return r

    def _parse_thead_tr(self, table):
        rows = []

        for thead in table.xpath(".//thead"):
            rows.extend(thead.xpath("./tr"))

            # HACK: lxml does not clean up the clearly-erroneous
            # <thead><th>foo</th><th>bar</th></thead>. (Missing <tr>). Add
            # the <thead> and _pretend_ it's a <tr>; _parse_td() will find its
            # children as though it's a <tr>.
            #
            # Better solution would be to use html5lib.
            elements_at_root = thead.xpath("./td|./th")
            if elements_at_root:
                rows.append(thead)

        return rows

    def _parse_tbody_tr(self, table):
        from_tbody = table.xpath(".//tbody//tr")
        from_root = table.xpath("./tr")
        # HTML spec: at most one of these lists has content
        return from_tbody + from_root

    def _parse_tfoot_tr(self, table):
        return table.xpath(".//tfoot//tr")


def _expand_elements(body) -> None:
    data = [len(elem) for elem in body]
    lens = Series(data)
    lens_max = lens.max()
    not_max = lens[lens != lens_max]

    empty = [""]
    for ind, length in not_max.items():
        body[ind] += empty * (lens_max - length)


def _data_to_frame(**kwargs):
    head, body, foot = kwargs.pop("data")
    header = kwargs.pop("header")
    kwargs["skiprows"] = _get_skiprows(kwargs["skiprows"])
    if head:
        body = head + body

        # Infer header when there is a <thead> or top <th>-only rows
        if header is None:
            if len(head) == 1:
                header = 0
            else:
                # ignore all-empty-text rows
                header = [i for i, row in enumerate(head) if any(text for text in row)]

    if foot:
        body += foot

    # fill out elements of body that are "ragged"
    _expand_elements(body)
    with TextParser(body, header=header, **kwargs) as tp:
        return tp.read()


_valid_parsers = {
    "lxml": _LxmlFrameParser,
    None: _LxmlFrameParser,
    "html5lib": _BeautifulSoupHtml5LibFrameParser,
    "bs4": _BeautifulSoupHtml5LibFrameParser,
}


def _parser_dispatch(flavor: HTMLFlavors | None) -> type[_HtmlFrameParser]:
    """
    Choose the parser based on the input flavor.

    Parameters
    ----------
    flavor : {{"lxml", "html5lib", "bs4"}} or None
        The type of parser to use. This must be a valid backend.

    Returns
    -------
    cls : _HtmlFrameParser subclass
        The parser class based on the requested input flavor.

    Raises
    ------
    ValueError
        * If `flavor` is not a valid backend.
    ImportError
        * If you do not have the requested `flavor`
    """
    valid_parsers = list(_valid_parsers.keys())
    if flavor not in valid_parsers:
        raise ValueError(
            f"{repr(flavor)} is not a valid flavor, valid flavors are {valid_parsers}"
        )

    if flavor in ("bs4", "html5lib"):
        import_optional_dependency("html5lib")
        import_optional_dependency("bs4")
    else:
        import_optional_dependency("lxml.etree")
    return _valid_parsers[flavor]


def _print_as_set(s) -> str:
    arg = ", ".join([pprint_thing(el) for el in s])
    return f"{{{arg}}}"


def _validate_flavor(flavor):
    if flavor is None:
        flavor = "lxml", "bs4"
    elif isinstance(flavor, str):
        flavor = (flavor,)
    elif isinstance(flavor, abc.Iterable):
        if not all(isinstance(flav, str) for flav in flavor):
            raise TypeError(
                f"Object of type {repr(type(flavor).__name__)} "
                f"is not an iterable of strings"
            )
    else:
        msg = repr(flavor) if isinstance(flavor, str) else str(flavor)
        msg += " is not a valid flavor"
        raise ValueError(msg)

    flavor = tuple(flavor)
    valid_flavors = set(_valid_parsers)
    flavor_set = set(flavor)

    if not flavor_set & valid_flavors:
        raise ValueError(
            f"{_print_as_set(flavor_set)} is not a valid set of flavors, valid "
            f"flavors are {_print_as_set(valid_flavors)}"
        )
    return flavor


def _parse(
    flavor,
    io,
    match,
    attrs,
    encoding,
    displayed_only,
    extract_links,
    storage_options,
    **kwargs,
):
    flavor = _validate_flavor(flavor)
    compiled_match = re.compile(match)  # you can pass a compiled regex here

    retained = None
    for flav in flavor:
        parser = _parser_dispatch(flav)
        p = parser(
            io,
            compiled_match,
            attrs,
            encoding,
            displayed_only,
            extract_links,
            storage_options,
        )

        try:
            tables = p.parse_tables()
        except ValueError as caught:
            # if `io` is an io-like object, check if it's seekable
            # and try to rewind it before trying the next parser
            if hasattr(io, "seekable") and io.seekable():
                io.seek(0)
            elif hasattr(io, "seekable") and not io.seekable():
                # if we couldn't rewind it, let the user know
                raise ValueError(
                    f"The flavor {flav} failed to parse your input. "
                    "Since you passed a non-rewindable file "
                    "object, we can't rewind it to try "
                    "another parser. Try read_html() with a different flavor."
                ) from caught

            retained = caught
        else:
            break
    else:
        assert retained is not None  # for mypy
        raise retained

    ret = []
    for table in tables:
        try:
            df = _data_to_frame(data=table, **kwargs)
            # Cast MultiIndex header to an Index of tuples when extracting header
            # links and replace nan with None (therefore can't use mi.to_flat_index()).
            # This maintains consistency of selection (e.g. df.columns.str[1])
            if extract_links in ("all", "header") and isinstance(
                df.columns, MultiIndex
            ):
                df.columns = Index(
                    ((col[0], None if isna(col[1]) else col[1]) for col in df.columns),
                    tupleize_cols=False,
                )

            ret.append(df)
        except EmptyDataError:  # empty table
            continue
    return ret


@doc(storage_options=_shared_docs["storage_options"])
def read_html(
    io: FilePath | ReadBuffer[str],
    *,
    match: str | Pattern = ".+",
    flavor: HTMLFlavors | Sequence[HTMLFlavors] | None = None,
    header: int | Sequence[int] | None = None,
    index_col: int | Sequence[int] | None = None,
    skiprows: int | Sequence[int] | slice | None = None,
    attrs: dict[str, str] | None = None,
    parse_dates: bool = False,
    thousands: str | None = ",",
    encoding: str | None = None,
    decimal: str = ".",
    converters: dict | None = None,
    na_values: Iterable[object] | None = None,
    keep_default_na: bool = True,
    displayed_only: bool = True,
    extract_links: Literal[None, "header", "footer", "body", "all"] = None,
    dtype_backend: DtypeBackend | lib.NoDefault = lib.no_default,
    storage_options: StorageOptions = None,
) -> list[DataFrame]:
    r"""
    Read HTML tables into a ``list`` of ``DataFrame`` objects.

    Parameters
    ----------
    io : str, path object, or file-like object
        String, path object (implementing ``os.PathLike[str]``), or file-like
        object implementing a string ``read()`` function.
        The string can represent a URL or the HTML itself. Note that
        lxml only accepts the http, ftp and file url protocols. If you have a
        URL that starts with ``'https'`` you might try removing the ``'s'``.

        .. deprecated:: 2.1.0
            Passing html literal strings is deprecated.
            Wrap literal string/bytes input in ``io.StringIO``/``io.BytesIO`` instead.

    match : str or compiled regular expression, optional
        The set of tables containing text matching this regex or string will be
        returned. Unless the HTML is extremely simple you will probably need to
        pass a non-empty string here. Defaults to '.+' (match any non-empty
        string). The default value will return all tables contained on a page.
        This value is converted to a regular expression so that there is
        consistent behavior between Beautiful Soup and lxml.

    flavor : {{"lxml", "html5lib", "bs4"}} or list-like, optional
        The parsing engine (or list of parsing engines) to use. 'bs4' and
        'html5lib' are synonymous with each other, they are both there for
        backwards compatibility. The default of ``None`` tries to use ``lxml``
        to parse and if that fails it falls back on ``bs4`` + ``html5lib``.

    header : int or list-like, optional
        The row (or list of rows for a :class:`~pandas.MultiIndex`) to use to
        make the columns headers.

    index_col : int or list-like, optional
        The column (or list of columns) to use to create the index.

    skiprows : int, list-like or slice, optional
        Number of rows to skip after parsing the column integer. 0-based. If a
        sequence of integers or a slice is given, will skip the rows indexed by
        that sequence.  Note that a single element sequence means 'skip the nth
        row' whereas an integer means 'skip n rows'.

    attrs : dict, optional
        This is a dictionary of attributes that you can pass to use to identify
        the table in the HTML. These are not checked for validity before being
        passed to lxml or Beautiful Soup. However, these attributes must be
        valid HTML table attributes to work correctly. For example, ::

            attrs = {{'id': 'table'}}

        is a valid attribute dictionary because the 'id' HTML tag attribute is
        a valid HTML attribute for *any* HTML tag as per `this document
        <https://html.spec.whatwg.org/multipage/dom.html#global-attributes>`__. ::

            attrs = {{'asdf': 'table'}}

        is *not* a valid attribute dictionary because 'asdf' is not a valid
        HTML attribute even if it is a valid XML attribute.  Valid HTML 4.01
        table attributes can be found `here
        <http://www.w3.org/TR/REC-html40/struct/tables.html#h-11.2>`__. A
        working draft of the HTML 5 spec can be found `here
        <https://html.spec.whatwg.org/multipage/tables.html>`__. It contains the
        latest information on table attributes for the modern web.

    parse_dates : bool, optional
        See :func:`~read_csv` for more details.

    thousands : str, optional
        Separator to use to parse thousands. Defaults to ``','``.

    encoding : str, optional
        The encoding used to decode the web page. Defaults to ``None``.``None``
        preserves the previous encoding behavior, which depends on the
        underlying parser library (e.g., the parser library will try to use
        the encoding provided by the document).

    decimal : str, default '.'
        Character to recognize as decimal point (e.g. use ',' for European
        data).

    converters : dict, default None
        Dict of functions for converting values in certain columns. Keys can
        either be integers or column labels, values are functions that take one
        input argument, the cell (not column) content, and return the
        transformed content.

    na_values : iterable, default None
        Custom NA values.

    keep_default_na : bool, default True
        If na_values are specified and keep_default_na is False the default NaN
        values are overridden, otherwise they're appended to.

    displayed_only : bool, default True
        Whether elements with "display: none" should be parsed.

    extract_links : {{None, "all", "header", "body", "footer"}}
        Table elements in the specified section(s) with <a> tags will have their
        href extracted.

        .. versionadded:: 1.5.0

    dtype_backend : {{'numpy_nullable', 'pyarrow'}}, default 'numpy_nullable'
        Back-end data type applied to the resultant :class:`DataFrame`
        (still experimental). Behaviour is as follows:

        * ``"numpy_nullable"``: returns nullable-dtype-backed :class:`DataFrame`
          (default).
        * ``"pyarrow"``: returns pyarrow-backed nullable :class:`ArrowDtype`
          DataFrame.

        .. versionadded:: 2.0

    {storage_options}

        .. versionadded:: 2.1.0

    Returns
    -------
    dfs
        A list of DataFrames.

    See Also
    --------
    read_csv : Read a comma-separated values (csv) file into DataFrame.

    Notes
    -----
    Before using this function you should read the :ref:`gotchas about the
    HTML parsing libraries <io.html.gotchas>`.

    Expect to do some cleanup after you call this function. For example, you
    might need to manually assign column names if the column names are
    converted to NaN when you pass the `header=0` argument. We try to assume as
    little as possible about the structure of the table and push the
    idiosyncrasies of the HTML contained in the table to the user.

    This function searches for ``<table>`` elements and only for ``<tr>``
    and ``<th>`` rows and ``<td>`` elements within each ``<tr>`` or ``<th>``
    element in the table. ``<td>`` stands for "table data". This function
    attempts to properly handle ``colspan`` and ``rowspan`` attributes.
    If the function has a ``<thead>`` argument, it is used to construct
    the header, otherwise the function attempts to find the header within
    the body (by putting rows with only ``<th>`` elements into the header).

    Similar to :func:`~read_csv` the `header` argument is applied
    **after** `skiprows` is applied.

    This function will *always* return a list of :class:`DataFrame` *or*
    it will fail, e.g., it will *not* return an empty list.

    Examples
    --------
    See the :ref:`read_html documentation in the IO section of the docs
    <io.read_html>` for some examples of reading in HTML tables.
    """
    # Type check here. We don't want to parse only to fail because of an
    # invalid value of an integer skiprows.
    if isinstance(skiprows, numbers.Integral) and skiprows < 0:
        raise ValueError(
            "cannot skip rows starting from the end of the "
            "data (you passed a negative value)"
        )
    if extract_links not in [None, "header", "footer", "body", "all"]:
        raise ValueError(
            "`extract_links` must be one of "
            '{None, "header", "footer", "body", "all"}, got '
            f'"{extract_links}"'
        )

    validate_header_arg(header)
    check_dtype_backend(dtype_backend)

    io = stringify_path(io)

    if isinstance(io, str) and not any(
        [
            is_file_like(io),
            file_exists(io),
            is_url(io),
            is_fsspec_url(io),
        ]
    ):
        warnings.warn(
            "Passing literal html to 'read_html' is deprecated and "
            "will be removed in a future version. To read from a "
            "literal string, wrap it in a 'StringIO' object.",
            FutureWarning,
            stacklevel=find_stack_level(),
        )

    return _parse(
        flavor=flavor,
        io=io,
        match=match,
        header=header,
        index_col=index_col,
        skiprows=skiprows,
        parse_dates=parse_dates,
        thousands=thousands,
        attrs=attrs,
        encoding=encoding,
        decimal=decimal,
        converters=converters,
        na_values=na_values,
        keep_default_na=keep_default_na,
        displayed_only=displayed_only,
        extract_links=extract_links,
        dtype_backend=dtype_backend,
        storage_options=storage_options,
    )
```
