## Supplementary software v0.2.1 for "Virtual control arms for paediatric myopia trials: external validation of axial-elongation models": __init__.py

```
from pandas.io.json._json import (
    read_json,
    to_json,
    ujson_dumps,
    ujson_loads,
)
from pandas.io.json._table_schema import build_table_schema

__all__ = [
    "ujson_dumps",
    "ujson_loads",
    "read_json",
    "to_json",
    "build_table_schema",
]
```
