## Supplementary software v0.2.1 for "Virtual control arms for paediatric myopia trials: external validation of axial-elongation models": _json.py

```
from __future__ import annotations

from abc import (
    ABC,
    abstractmethod,
)
from collections import abc
from io import StringIO
from itertools import islice
from typing import (
    TYPE_CHECKING,
    Any,
    Callable,
    Generic,
    Literal,
    TypeVar,
    final,
    overload,
)
import warnings

import numpy as np

from pandas._libs import lib
from pandas._libs.json import (
    ujson_dumps,
    ujson_loads,
)
from pandas._libs.tslibs import iNaT
from pandas.compat._optional import import_optional_dependency
from pandas.errors import AbstractMethodError
from pandas.util._decorators import doc
from pandas.util._exceptions import find_stack_level
from pandas.util._validators import check_dtype_backend

from pandas.core.dtypes.common import (
    ensure_str,
    is_string_dtype,
)
from pandas.core.dtypes.dtypes import PeriodDtype

from pandas import (
    DataFrame,
    Index,
    MultiIndex,
    Series,
    isna,
    notna,
    to_datetime,
)
from pandas.core.reshape.concat import concat
from pandas.core.shared_docs import _shared_docs

from pandas.io._util import arrow_table_to_pandas
from pandas.io.common import (
    IOHandles,
    dedup_names,
    extension_to_compression,
    file_exists,
    get_handle,
    is_fsspec_url,
    is_potential_multi_index,
    is_url,
    stringify_path,
)
from pandas.io.json._normalize import convert_to_line_delimits
from pandas.io.json._table_schema import (
    build_table_schema,
    parse_table_schema,
)
from pandas.io.parsers.readers import validate_integer

if TYPE_CHECKING:
    from collections.abc import (
        Hashable,
        Mapping,
    )
    from types import TracebackType

    from pandas._typing import (
        CompressionOptions,
        DtypeArg,
        DtypeBackend,
        FilePath,
        IndexLabel,
        JSONEngine,
        JSONSerializable,
        ReadBuffer,
        Self,
        StorageOptions,
        WriteBuffer,
    )

    from pandas.core.generic import NDFrame

FrameSeriesStrT = TypeVar("FrameSeriesStrT", bound=Literal["frame", "series"])


# interface to/from
@overload
def to_json(
    path_or_buf: FilePath | WriteBuffer[str] | WriteBuffer[bytes],
    obj: NDFrame,
    orient: str | None = ...,
    date_format: str = ...,
    double_precision: int = ...,
    force_ascii: bool = ...,
    date_unit: str = ...,
    default_handler: Callable[[Any], JSONSerializable] | None = ...,
    lines: bool = ...,
    compression: CompressionOptions = ...,
    index: bool | None = ...,
    indent: int = ...,
    storage_options: StorageOptions = ...,
    mode: Literal["a", "w"] = ...,
) -> None:
    ...


@overload
def to_json(
    path_or_buf: None,
    obj: NDFrame,
    orient: str | None = ...,
    date_format: str = ...,
    double_precision: int = ...,
    force_ascii: bool = ...,
    date_unit: str = ...,
    default_handler: Callable[[Any], JSONSerializable] | None = ...,
    lines: bool = ...,
    compression: CompressionOptions = ...,
    index: bool | None = ...,
    indent: int = ...,
    storage_options: StorageOptions = ...,
    mode: Literal["a", "w"] = ...,
) -> str:
    ...


def to_json(
    path_or_buf: FilePath | WriteBuffer[str] | WriteBuffer[bytes] | None,
    obj: NDFrame,
    orient: str | None = None,
    date_format: str = "epoch",
    double_precision: int = 10,
    force_ascii: bool = True,
    date_unit: str = "ms",
    default_handler: Callable[[Any], JSONSerializable] | None = None,
    lines: bool = False,
    compression: CompressionOptions = "infer",
    index: bool | None = None,
    indent: int = 0,
    storage_options: StorageOptions | None = None,
    mode: Literal["a", "w"] = "w",
) -> str | None:
    if orient in ["records", "values"] and index is True:
        raise ValueError(
            "'index=True' is only valid when 'orient' is 'split', 'table', "
            "'index', or 'columns'."
        )
    elif orient in ["index", "columns"] and index is False:
        raise ValueError(
            "'index=False' is only valid when 'orient' is 'split', 'table', "
            "'records', or 'values'."
        )
    elif index is None:
        # will be ignored for orient='records' and 'values'
        index = True

    if lines and orient != "records":
        raise ValueError("'lines' keyword only valid when 'orient' is records")

    if mode not in ["a", "w"]:
        msg = (
            f"mode={mode} is not a valid option."
            "Only 'w' and 'a' are currently supported."
        )
        raise ValueError(msg)

    if mode == "a" and (not lines or orient != "records"):
        msg = (
            "mode='a' (append) is only supported when "
            "lines is True and orient is 'records'"
        )
        raise ValueError(msg)

    if orient == "table" and isinstance(obj, Series):
        obj = obj.to_frame(name=obj.name or "values")

    writer: type[Writer]
    if orient == "table" and isinstance(obj, DataFrame):
        writer = JSONTableWriter
    elif isinstance(obj, Series):
        writer = SeriesWriter
    elif isinstance(obj, DataFrame):
        writer = FrameWriter
    else:
        raise NotImplementedError("'obj' should be a Series or a DataFrame")

    s = writer(
        obj,
        orient=orient,
        date_format=date_format,
        double_precision=double_precision,
        ensure_ascii=force_ascii,
        date_unit=date_unit,
        default_handler=default_handler,
        index=index,
        indent=indent,
    ).write()

    if lines:
        s = convert_to_line_delimits(s)

    if path_or_buf is not None:
        # apply compression and byte/text conversion
        with get_handle(
            path_or_buf, mode, compression=compression, storage_options=storage_options
        ) as handles:
            handles.handle.write(s)
    else:
        return s
    return None


class Writer(ABC):
    _default_orient: str

    def __init__(
        self,
        obj: NDFrame,
        orient: str | None,
        date_format: str,
        double_precision: int,
        ensure_ascii: bool,
        date_unit: str,
        index: bool,
        default_handler: Callable[[Any], JSONSerializable] | None = None,
        indent: int = 0,
    ) -> None:
        self.obj = obj

        if orient is None:
            orient = self._default_orient

        self.orient = orient
        self.date_format = date_format
        self.double_precision = double_precision
        self.ensure_ascii = ensure_ascii
        self.date_unit = date_unit
        self.default_handler = default_handler
        self.index = index
        self.indent = indent

        self.is_copy = None
        self._format_axes()

    def _format_axes(self) -> None:
        raise AbstractMethodError(self)

    def write(self) -> str:
        iso_dates = self.date_format == "iso"
        return ujson_dumps(
            self.obj_to_write,
            orient=self.orient,
            double_precision=self.double_precision,
            ensure_ascii=self.ensure_ascii,
            date_unit=self.date_unit,
            iso_dates=iso_dates,
            default_handler=self.default_handler,
            indent=self.indent,
        )

    @property
    @abstractmethod
    def obj_to_write(self) -> NDFrame | Mapping[IndexLabel, Any]:
        """Object to write in JSON format."""


class SeriesWriter(Writer):
    _default_orient = "index"

    @property
    def obj_to_write(self) -> NDFrame | Mapping[IndexLabel, Any]:
        if not self.index and self.orient == "split":
            return {"name": self.obj.name, "data": self.obj.values}
        else:
            return self.obj

    def _format_axes(self) -> None:
        if not self.obj.index.is_unique and self.orient == "index":
            raise ValueError(f"Series index must be unique for orient='{self.orient}'")


class FrameWriter(Writer):
    _default_orient = "columns"

    @property
    def obj_to_write(self) -> NDFrame | Mapping[IndexLabel, Any]:
        if not self.index and self.orient == "split":
            obj_to_write = self.obj.to_dict(orient="split")
            del obj_to_write["index"]
        else:
            obj_to_write = self.obj
        return obj_to_write

    def _format_axes(self) -> None:
        """
        Try to format axes if they are datelike.
        """
        if not self.obj.index.is_unique and self.orient in ("index", "columns"):
            raise ValueError(
                f"DataFrame index must be unique for orient='{self.orient}'."
            )
        if not self.obj.columns.is_unique and self.orient in (
            "index",
            "columns",
            "records",
        ):
            raise ValueError(
                f"DataFrame columns must be unique for orient='{self.orient}'."
            )


class JSONTableWriter(FrameWriter):
    _default_orient = "records"

    def __init__(
        self,
        obj,
        orient: str | None,
        date_format: str,
        double_precision: int,
        ensure_ascii: bool,
        date_unit: str,
        index: bool,
        default_handler: Callable[[Any], JSONSerializable] | None = None,
        indent: int = 0,
    ) -> None:
        """
        Adds a `schema` attribute with the Table Schema, resets
        the index (can't do in caller, because the schema inference needs
        to know what the index is, forces orient to records, and forces
        date_format to 'iso'.
        """
        super().__init__(
            obj,
            orient,
            date_format,
            double_precision,
            ensure_ascii,
            date_unit,
            index,
            default_handler=default_handler,
            indent=indent,
        )

        if date_format != "iso":
            msg = (
                "Trying to write with `orient='table'` and "
                f"`date_format='{date_format}'`. Table Schema requires dates "
                "to be formatted with `date_format='iso'`"
            )
            raise ValueError(msg)

        self.schema = build_table_schema(obj, index=self.index)

        # NotImplemented on a column MultiIndex
        if obj.ndim == 2 and isinstance(obj.columns, MultiIndex):
            raise NotImplementedError(
                "orient='table' is not supported for MultiIndex columns"
            )

        # TODO: Do this timedelta properly in objToJSON.c See GH #15137
        if (
            (obj.ndim == 1)
            and (obj.name in set(obj.index.names))
            or len(obj.columns.intersection(obj.index.names))
        ):
            msg = "Overlapping names between the index and columns"
            raise ValueError(msg)

        obj = obj.copy()
        timedeltas = obj.select_dtypes(include=["timedelta"]).columns
        if len(timedeltas):
            obj[timedeltas] = obj[timedeltas].map(lambda x: x.isoformat())
        # Convert PeriodIndex to datetimes before serializing
        if isinstance(obj.index.dtype, PeriodDtype):
            obj.index = obj.index.to_timestamp()

        # exclude index from obj if index=False
        if not self.index:
            self.obj = obj.reset_index(drop=True)
        else:
            self.obj = obj.reset_index(drop=False)
        self.date_format = "iso"
        self.orient = "records"
        self.index = index

    @property
    def obj_to_write(self) -> NDFrame | Mapping[IndexLabel, Any]:
        return {"schema": self.schema, "data": self.obj}


@overload
def read_json(
    path_or_buf: FilePath | ReadBuffer[str] | ReadBuffer[bytes],
    *,
    orient: str | None = ...,
    typ: Literal["frame"] = ...,
    dtype: DtypeArg | None = ...,
    convert_axes: bool | None = ...,
    convert_dates: bool | list[str] = ...,
    keep_default_dates: bool = ...,
    precise_float: bool = ...,
    date_unit: str | None = ...,
    encoding: str | None = ...,
    encoding_errors: str | None = ...,
    lines: bool = ...,
    chunksize: int,
    compression: CompressionOptions = ...,
    nrows: int | None = ...,
    storage_options: StorageOptions = ...,
    dtype_backend: DtypeBackend | lib.NoDefault = ...,
    engine: JSONEngine = ...,
) -> JsonReader[Literal["frame"]]:
    ...


@overload
def read_json(
    path_or_buf: FilePath | ReadBuffer[str] | ReadBuffer[bytes],
    *,
    orient: str | None = ...,
    typ: Literal["series"],
    dtype: DtypeArg | None = ...,
    convert_axes: bool | None = ...,
    convert_dates: bool | list[str] = ...,
    keep_default_dates: bool = ...,
    precise_float: bool = ...,
    date_unit: str | None = ...,
    encoding: str | None = ...,
    encoding_errors: str | None = ...,
    lines: bool = ...,
    chunksize: int,
    compression: CompressionOptions = ...,
    nrows: int | None = ...,
    storage_options: StorageOptions = ...,
    dtype_backend: DtypeBackend | lib.NoDefault = ...,
    engine: JSONEngine = ...,
) -> JsonReader[Literal["series"]]:
    ...


@overload
def read_json(
    path_or_buf: FilePath | ReadBuffer[str] | ReadBuffer[bytes],
    *,
    orient: str | None = ...,
    typ: Literal["series"],
    dtype: DtypeArg | None = ...,
    convert_axes: bool | None = ...,
    convert_dates: bool | list[str] = ...,
    keep_default_dates: bool = ...,
    precise_float: bool = ...,
    date_unit: str | None = ...,
    encoding: str | None = ...,
    encoding_errors: str | None = ...,
    lines: bool = ...,
    chunksize: None = ...,
    compression: CompressionOptions = ...,
    nrows: int | None = ...,
    storage_options: StorageOptions = ...,
    dtype_backend: DtypeBackend | lib.NoDefault = ...,
    engine: JSONEngine = ...,
) -> Series:
    ...


@overload
def read_json(
    path_or_buf: FilePath | ReadBuffer[str] | ReadBuffer[bytes],
    *,
    orient: str | None = ...,
    typ: Literal["frame"] = ...,
    dtype: DtypeArg | None = ...,
    convert_axes: bool | None = ...,
    convert_dates: bool | list[str] = ...,
    keep_default_dates: bool = ...,
    precise_float: bool = ...,
    date_unit: str | None = ...,
    encoding: str | None = ...,
    encoding_errors: str | None = ...,
    lines: bool = ...,
    chunksize: None = ...,
    compression: CompressionOptions = ...,
    nrows: int | None = ...,
    storage_options: StorageOptions = ...,
    dtype_backend: DtypeBackend | lib.NoDefault = ...,
    engine: JSONEngine = ...,
) -> DataFrame:
    ...


@doc(
    storage_options=_shared_docs["storage_options"],
    decompression_options=_shared_docs["decompression_options"] % "path_or_buf",
)
def read_json(
    path_or_buf: FilePath | ReadBuffer[str] | ReadBuffer[bytes],
    *,
    orient: str | None = None,
    typ: Literal["frame", "series"] = "frame",
    dtype: DtypeArg | None = None,
    convert_axes: bool | None = None,
    convert_dates: bool | list[str] = True,
    keep_default_dates: bool = True,
    precise_float: bool = False,
    date_unit: str | None = None,
    encoding: str | None = None,
    encoding_errors: str | None = "strict",
    lines: bool = False,
    chunksize: int | None = None,
    compression: CompressionOptions = "infer",
    nrows: int | None = None,
    storage_options: StorageOptions | None = None,
    dtype_backend: DtypeBackend | lib.NoDefault = lib.no_default,
    engine: JSONEngine = "ujson",
) -> DataFrame | Series | JsonReader:
    """
    Convert a JSON string to pandas object.

    Parameters
    ----------
    path_or_buf : a valid JSON str, path object or file-like object
        Any valid string path is acceptable. The string could be a URL. Valid
        URL schemes include http, ftp, s3, and file. For file URLs, a host is
        expected. A local file could be:
        ``file://localhost/path/to/table.json``.

        If you want to pass in a path object, pandas accepts any
        ``os.PathLike``.

        By file-like object, we refer to objects with a ``read()`` method,
        such as a file handle (e.g. via builtin ``open`` function)
        or ``StringIO``.

        .. deprecated:: 2.1.0
            Passing json literal strings is deprecated.

    orient : str, optional
        Indication of expected JSON string format.
        Compatible JSON strings can be produced by ``to_json()`` with a
        corresponding orient value.
        The set of possible orients is:

        - ``'split'`` : dict like
          ``{{index -> [index], columns -> [columns], data -> [values]}}``
        - ``'records'`` : list like
          ``[{{column -> value}}, ... , {{column -> value}}]``
        - ``'index'`` : dict like ``{{index -> {{column -> value}}}}``
        - ``'columns'`` : dict like ``{{column -> {{index -> value}}}}``
        - ``'values'`` : just the values array
        - ``'table'`` : dict like ``{{'schema': {{schema}}, 'data': {{data}}}}``

        The allowed and default values depend on the value
        of the `typ` parameter.

        * when ``typ == 'series'``,

          - allowed orients are ``{{'split','records','index'}}``
          - default is ``'index'``
          - The Series index must be unique for orient ``'index'``.

        * when ``typ == 'frame'``,

          - allowed orients are ``{{'split','records','index',
            'columns','values', 'table'}}``
          - default is ``'columns'``
          - The DataFrame index must be unique for orients ``'index'`` and
            ``'columns'``.
          - The DataFrame columns must be unique for orients ``'index'``,
            ``'columns'``, and ``'records'``.

    typ : {{'frame', 'series'}}, default 'frame'
        The type of object to recover.

    dtype : bool or dict, default None
        If True, infer dtypes; if a dict of column to dtype, then use those;
        if False, then don't infer dtypes at all, applies only to the data.

        For all ``orient`` values except ``'table'``, default is True.

    convert_axes : bool, default None
        Try to convert the axes to the proper dtypes.

        For all ``orient`` values except ``'table'``, default is True.

    convert_dates : bool or list of str, default True
        If True then default datelike columns may be converted (depending on
        keep_default_dates).
        If False, no dates will be converted.
        If a list of column names, then those columns will be converted and
        default datelike columns may also be converted (depending on
        keep_default_dates).

    keep_default_dates : bool, default True
        If parsing dates (convert_dates is not False), then try to parse the
        default datelike columns.
        A column label is datelike if

        * it ends with ``'_at'``,

        * it ends with ``'_time'``,

        * it begins with ``'timestamp'``,

        * it is ``'modified'``, or

        * it is ``'date'``.

    precise_float : bool, default False
        Set to enable usage of higher precision (strtod) function when
        decoding string to double values. Default (False) is to use fast but
        less precise builtin functionality.

    date_unit : str, default None
        The timestamp unit to detect if converting dates. The default behaviour
        is to try and detect the correct precision, but if this is not desired
        then pass one of 's', 'ms', 'us' or 'ns' to force parsing only seconds,
        milliseconds, microseconds or nanoseconds respectively.

    encoding : str, default is 'utf-8'
        The encoding to use to decode py3 bytes.

    encoding_errors : str, optional, default "strict"
        How encoding errors are treated. `List of possible values
        <https://docs.python.org/3/library/codecs.html#error-handlers>`_ .

        .. versionadded:: 1.3.0

    lines : bool, default False
        Read the file as a json object per line.

    chunksize : int, optional
        Return JsonReader object for iteration.
        See the `line-delimited json docs
        <https://pandas.pydata.org/pandas-docs/stable/user_guide/io.html#line-delimited-json>`_
        for more information on ``chunksize``.
        This can only be passed if `lines=True`.
        If this is None, the file will be read into memory all at once.
    {decompression_options}

        .. versionchanged:: 1.4.0 Zstandard support.

    nrows : int, optional
        The number of lines from the line-delimited jsonfile that has to be read.
        This can only be passed if `lines=True`.
        If this is None, all the rows will be returned.

    {storage_options}

    dtype_backend : {{'numpy_nullable', 'pyarrow'}}, default 'numpy_nullable'
        Back-end data type applied to the resultant :class:`DataFrame`
        (still experimental). Behaviour is as follows:

        * ``"numpy_nullable"``: returns nullable-dtype-backed :class:`DataFrame`
          (default).
        * ``"pyarrow"``: returns pyarrow-backed nullable :class:`ArrowDtype`
          DataFrame.

        .. versionadded:: 2.0

    engine : {{"ujson", "pyarrow"}}, default "ujson"
        Parser engine to use. The ``"pyarrow"`` engine is only available when
        ``lines=True``.

        .. versionadded:: 2.0

    Returns
    -------
    Series, DataFrame, or pandas.api.typing.JsonReader
        A JsonReader is returned when ``chunksize`` is not ``0`` or ``None``.
        Otherwise, the type returned depends on the value of ``typ``.

    See Also
    --------
    DataFrame.to_json : Convert a DataFrame to a JSON string.
    Series.to_json : Convert a Series to a JSON string.
    json_normalize : Normalize semi-structured JSON data into a flat table.

    Notes
    -----
    Specific to ``orient='table'``, if a :class:`DataFrame` with a literal
    :class:`Index` name of `index` gets written with :func:`to_json`, the
    subsequent read operation will incorrectly set the :class:`Index` name to
    ``None``. This is because `index` is also used by :func:`DataFrame.to_json`
    to denote a missing :class:`Index` name, and the subsequent
    :func:`read_json` operation cannot distinguish between the two. The same
    limitation is encountered with a :class:`MultiIndex` and any names
    beginning with ``'level_'``.

    Examples
    --------
    >>> from io import StringIO
    >>> df = pd.DataFrame([['a', 'b'], ['c', 'd']],
    ...                   index=['row 1', 'row 2'],
    ...                   columns=['col 1', 'col 2'])

    Encoding/decoding a Dataframe using ``'split'`` formatted JSON:

    >>> df.to_json(orient='split')
        '\
{{\
"columns":["col 1","col 2"],\
"index":["row 1","row 2"],\
"data":[["a","b"],["c","d"]]\
}}\
'
    >>> pd.read_json(StringIO(_), orient='split')
          col 1 col 2
    row 1     a     b
    row 2     c     d

    Encoding/decoding a Dataframe using ``'index'`` formatted JSON:

    >>> df.to_json(orient='index')
    '{{"row 1":{{"col 1":"a","col 2":"b"}},"row 2":{{"col 1":"c","col 2":"d"}}}}'

    >>> pd.read_json(StringIO(_), orient='index')
          col 1 col 2
    row 1     a     b
    row 2     c     d

    Encoding/decoding a Dataframe using ``'records'`` formatted JSON.
    Note that index labels are not preserved with this encoding.

    >>> df.to_json(orient='records')
    '[{{"col 1":"a","col 2":"b"}},{{"col 1":"c","col 2":"d"}}]'
    >>> pd.read_json(StringIO(_), orient='records')
      col 1 col 2
    0     a     b
    1     c     d

    Encoding with Table Schema

    >>> df.to_json(orient='table')
        '\
{{"schema":{{"fields":[\
{{"name":"index","type":"string"}},\
{{"name":"col 1","type":"string"}},\
{{"name":"col 2","type":"string"}}],\
"primaryKey":["index"],\
"pandas_version":"1.4.0"}},\
"data":[\
{{"index":"row 1","col 1":"a","col 2":"b"}},\
{{"index":"row 2","col 1":"c","col 2":"d"}}]\
}}\
'

    The following example uses ``dtype_backend="numpy_nullable"``

    >>> data = '''{{"index": {{"0": 0, "1": 1}},
    ...        "a": {{"0": 1, "1": null}},
    ...        "b": {{"0": 2.5, "1": 4.5}},
    ...        "c": {{"0": true, "1": false}},
    ...        "d": {{"0": "a", "1": "b"}},
    ...        "e": {{"0": 1577.2, "1": 1577.1}}}}'''
    >>> pd.read_json(StringIO(data), dtype_backend="numpy_nullable")
       index     a    b      c  d       e
    0      0     1  2.5   True  a  1577.2
    1      1  <NA>  4.5  False  b  1577.1
    """
    if orient == "table" and dtype:
        raise ValueError("cannot pass both dtype and orient='table'")
    if orient == "table" and convert_axes:
        raise ValueError("cannot pass both convert_axes and orient='table'")

    check_dtype_backend(dtype_backend)

    if dtype is None and orient != "table":
        # error: Incompatible types in assignment (expression has type "bool", variable
        # has type "Union[ExtensionDtype, str, dtype[Any], Type[str], Type[float],
        # Type[int], Type[complex], Type[bool], Type[object], Dict[Hashable,
        # Union[ExtensionDtype, Union[str, dtype[Any]], Type[str], Type[float],
        # Type[int], Type[complex], Type[bool], Type[object]]], None]")
        dtype = True  # type: ignore[assignment]
    if convert_axes is None and orient != "table":
        convert_axes = True

    json_reader = JsonReader(
        path_or_buf,
        orient=orient,
        typ=typ,
        dtype=dtype,
        convert_axes=convert_axes,
        convert_dates=convert_dates,
        keep_default_dates=keep_default_dates,
        precise_float=precise_float,
        date_unit=date_unit,
        encoding=encoding,
        lines=lines,
        chunksize=chunksize,
        compression=compression,
        nrows=nrows,
        storage_options=storage_options,
        encoding_errors=encoding_errors,
        dtype_backend=dtype_backend,
        engine=engine,
    )

    if chunksize:
        return json_reader
    else:
        return json_reader.read()


class JsonReader(abc.Iterator, Generic[FrameSeriesStrT]):
    """
    JsonReader provides an interface for reading in a JSON file.

    If initialized with ``lines=True`` and ``chunksize``, can be iterated over
    ``chunksize`` lines at a time. Otherwise, calling ``read`` reads in the
    whole document.
    """

    def __init__(
        self,
        filepath_or_buffer,
        orient,
        typ: FrameSeriesStrT,
        dtype,
        convert_axes: bool | None,
        convert_dates,
        keep_default_dates: bool,
        precise_float: bool,
        date_unit,
        encoding,
        lines: bool,
        chunksize: int | None,
        compression: CompressionOptions,
        nrows: int | None,
        storage_options: StorageOptions | None = None,
        encoding_errors: str | None = "strict",
        dtype_backend: DtypeBackend | lib.NoDefault = lib.no_default,
        engine: JSONEngine = "ujson",
    ) -> None:
        self.orient = orient
        self.typ = typ
        self.dtype = dtype
        self.convert_axes = convert_axes
        self.convert_dates = convert_dates
        self.keep_default_dates = keep_default_dates
        self.precise_float = precise_float
        self.date_unit = date_unit
        self.encoding = encoding
        self.engine = engine
        self.compression = compression
        self.storage_options = storage_options
        self.lines = lines
        self.chunksize = chunksize
        self.nrows_seen = 0
        self.nrows = nrows
        self.encoding_errors = encoding_errors
        self.handles: IOHandles[str] | None = None
        self.dtype_backend = dtype_backend

        if self.engine not in {"pyarrow", "ujson"}:
            raise ValueError(
                f"The engine type {self.engine} is currently not supported."
            )
        if self.chunksize is not None:
            self.chunksize = validate_integer("chunksize", self.chunksize, 1)
            if not self.lines:
                raise ValueError("chunksize can only be passed if lines=True")
            if self.engine == "pyarrow":
                raise ValueError(
                    "currently pyarrow engine doesn't support chunksize parameter"
                )
        if self.nrows is not None:
            self.nrows = validate_integer("nrows", self.nrows, 0)
            if not self.lines:
                raise ValueError("nrows can only be passed if lines=True")
        if (
            isinstance(filepath_or_buffer, str)
            and not self.lines
            and "\n" in filepath_or_buffer
        ):
            warnings.warn(
                "Passing literal json to 'read_json' is deprecated and "
                "will be removed in a future version. To read from a "
                "literal string, wrap it in a 'StringIO' object.",
                FutureWarning,
                stacklevel=find_stack_level(),
            )
        if self.engine == "pyarrow":
            if not self.lines:
                raise ValueError(
                    "currently pyarrow engine only supports "
                    "the line-delimited JSON format"
                )
            self.data = filepath_or_buffer
        elif self.engine == "ujson":
            data = self._get_data_from_filepath(filepath_or_buffer)
            self.data = self._preprocess_data(data)

    def _preprocess_data(self, data):
        """
        At this point, the data either has a `read` attribute (e.g. a file
        object or a StringIO) or is a string that is a JSON document.

        If self.chunksize, we prepare the data for the `__next__` method.
        Otherwise, we read it into memory for the `read` method.
        """
        if hasattr(data, "read") and not (self.chunksize or self.nrows):
            with self:
                data = data.read()
        if not hasattr(data, "read") and (self.chunksize or self.nrows):
            data = StringIO(data)

        return data

    def _get_data_from_filepath(self, filepath_or_buffer):
        """
        The function read_json accepts three input types:
            1. filepath (string-like)
            2. file-like object (e.g. open file object, StringIO)
            3. JSON string

        This method turns (1) into (2) to simplify the rest of the processing.
        It returns input types (2) and (3) unchanged.

        It raises FileNotFoundError if the input is a string ending in
        one of .json, .json.gz, .json.bz2, etc. but no such file exists.
        """
        # if it is a string but the file does not exist, it might be a JSON string
        filepath_or_buffer = stringify_path(filepath_or_buffer)
        if (
            not isinstance(filepath_or_buffer, str)
            or is_url(filepath_or_buffer)
            or is_fsspec_url(filepath_or_buffer)
            or file_exists(filepath_or_buffer)
        ):
            self.handles = get_handle(
                filepath_or_buffer,
                "r",
                encoding=self.encoding,
                compression=self.compression,
                storage_options=self.storage_options,
                errors=self.encoding_errors,
            )
            filepath_or_buffer = self.handles.handle
        elif (
            isinstance(filepath_or_buffer, str)
            and filepath_or_buffer.lower().endswith(
                (".json",) + tuple(f".json{c}" for c in extension_to_compression)
            )
            and not file_exists(filepath_or_buffer)
        ):
            raise FileNotFoundError(f"File {filepath_or_buffer} does not exist")
        else:
            warnings.warn(
                "Passing literal json to 'read_json' is deprecated and "
                "will be removed in a future version. To read from a "
                "literal string, wrap it in a 'StringIO' object.",
                FutureWarning,
                stacklevel=find_stack_level(),
            )
        return filepath_or_buffer

    def _combine_lines(self, lines) -> str:
        """
        Combines a list of JSON objects into one JSON object.
        """
        return (
            f'[{",".join([line for line in (line.strip() for line in lines) if line])}]'
        )

    @overload
    def read(self: JsonReader[Literal["frame"]]) -> DataFrame:
        ...

    @overload
    def read(self: JsonReader[Literal["series"]]) -> Series:
        ...

    @overload
    def read(self: JsonReader[Literal["frame", "series"]]) -> DataFrame | Series:
        ...

    def read(self) -> DataFrame | Series:
        """
        Read the whole JSON input into a pandas object.
        """
        obj: DataFrame | Series
        with self:
            if self.engine == "pyarrow":
                pyarrow_json = import_optional_dependency("pyarrow.json")
                pa_table = pyarrow_json.read_json(self.data)
                return arrow_table_to_pandas(pa_table, dtype_backend=self.dtype_backend)
            elif self.engine == "ujson":
                if self.lines:
                    if self.chunksize:
                        obj = concat(self)
                    elif self.nrows:
                        lines = list(islice(self.data, self.nrows))
                        lines_json = self._combine_lines(lines)
                        obj = self._get_object_parser(lines_json)
                    else:
                        data = ensure_str(self.data)
                        data_lines = data.split("\n")
                        obj = self._get_object_parser(self._combine_lines(data_lines))
                else:
                    obj = self._get_object_parser(self.data)
                if self.dtype_backend is not lib.no_default:
                    return obj.convert_dtypes(
                        infer_objects=False, dtype_backend=self.dtype_backend
                    )
                else:
                    return obj

    def _get_object_parser(self, json) -> DataFrame | Series:
        """
        Parses a json document into a pandas object.
        """
        typ = self.typ
        dtype = self.dtype
        kwargs = {
            "orient": self.orient,
            "dtype": self.dtype,
            "convert_axes": self.convert_axes,
            "convert_dates": self.convert_dates,
            "keep_default_dates": self.keep_default_dates,
            "precise_float": self.precise_float,
            "date_unit": self.date_unit,
            "dtype_backend": self.dtype_backend,
        }
        obj = None
        if typ == "frame":
            obj = FrameParser(json, **kwargs).parse()

        if typ == "series" or obj is None:
            if not isinstance(dtype, bool):
                kwargs["dtype"] = dtype
            obj = SeriesParser(json, **kwargs).parse()

        return obj

    def close(self) -> None:
        """
        If we opened a stream earlier, in _get_data_from_filepath, we should
        close it.

        If an open stream or file was passed, we leave it open.
        """
        if self.handles is not None:
            self.handles.close()

    def __iter__(self) -> Self:
        return self

    @overload
    def __next__(self: JsonReader[Literal["frame"]]) -> DataFrame:
        ...

    @overload
    def __next__(self: JsonReader[Literal["series"]]) -> Series:
        ...

    @overload
    def __next__(self: JsonReader[Literal["frame", "series"]]) -> DataFrame | Series:
        ...

    def __next__(self) -> DataFrame | Series:
        if self.nrows and self.nrows_seen >= self.nrows:
            self.close()
            raise StopIteration

        lines = list(islice(self.data, self.chunksize))
        if not lines:
            self.close()
            raise StopIteration

        try:
            lines_json = self._combine_lines(lines)
            obj = self._get_object_parser(lines_json)

            # Make sure that the returned objects have the right index.
            obj.index = range(self.nrows_seen, self.nrows_seen + len(obj))
            self.nrows_seen += len(obj)
        except Exception as ex:
            self.close()
            raise ex

        if self.dtype_backend is not lib.no_default:
            return obj.convert_dtypes(
                infer_objects=False, dtype_backend=self.dtype_backend
            )
        else:
            return obj

    def __enter__(self) -> Self:
        return self

    def __exit__(
        self,
        exc_type: type[BaseException] | None,
        exc_value: BaseException | None,
        traceback: TracebackType | None,
    ) -> None:
        self.close()


class Parser:
    _split_keys: tuple[str, ...]
    _default_orient: str

    _STAMP_UNITS = ("s", "ms", "us", "ns")
    _MIN_STAMPS = {
        "s": 31536000,
        "ms": 31536000000,
        "us": 31536000000000,
        "ns": 31536000000000000,
    }
    json: str

    def __init__(
        self,
        json: str,
        orient,
        dtype: DtypeArg | None = None,
        convert_axes: bool = True,
        convert_dates: bool | list[str] = True,
        keep_default_dates: bool = False,
        precise_float: bool = False,
        date_unit=None,
        dtype_backend: DtypeBackend | lib.NoDefault = lib.no_default,
    ) -> None:
        self.json = json

        if orient is None:
            orient = self._default_orient

        self.orient = orient

        self.dtype = dtype

        if date_unit is not None:
            date_unit = date_unit.lower()
            if date_unit not in self._STAMP_UNITS:
                raise ValueError(f"date_unit must be one of {self._STAMP_UNITS}")
            self.min_stamp = self._MIN_STAMPS[date_unit]
        else:
            self.min_stamp = self._MIN_STAMPS["s"]

        self.precise_float = precise_float
        self.convert_axes = convert_axes
        self.convert_dates = convert_dates
        self.date_unit = date_unit
        self.keep_default_dates = keep_default_dates
        self.obj: DataFrame | Series | None = None
        self.dtype_backend = dtype_backend

    @final
    def check_keys_split(self, decoded: dict) -> None:
        """
        Checks that dict has only the appropriate keys for orient='split'.
        """
        bad_keys = set(decoded.keys()).difference(set(self._split_keys))
        if bad_keys:
            bad_keys_joined = ", ".join(bad_keys)
            raise ValueError(f"JSON data had unexpected key(s): {bad_keys_joined}")

    @final
    def parse(self):
        self._parse()

        if self.obj is None:
            return None
        if self.convert_axes:
            self._convert_axes()
        self._try_convert_types()
        return self.obj

    def _parse(self) -> None:
        raise AbstractMethodError(self)

    @final
    def _convert_axes(self) -> None:
        """
        Try to convert axes.
        """
        obj = self.obj
        assert obj is not None  # for mypy
        for axis_name in obj._AXIS_ORDERS:
            ax = obj._get_axis(axis_name)
            ser = Series(ax, dtype=ax.dtype, copy=False)
            new_ser, result = self._try_convert_data(
                name=axis_name,
                data=ser,
                use_dtypes=False,
                convert_dates=True,
                is_axis=True,
            )
            if result:
                new_axis = Index(new_ser, dtype=new_ser.dtype, copy=False)
                setattr(self.obj, axis_name, new_axis)

    def _try_convert_types(self) -> None:
        raise AbstractMethodError(self)

    @final
    def _try_convert_data(
        self,
        name: Hashable,
        data: Series,
        use_dtypes: bool = True,
        convert_dates: bool | list[str] = True,
        is_axis: bool = False,
    ) -> tuple[Series, bool]:
        """
        Try to parse a Series into a column by inferring dtype.
        """
        # don't try to coerce, unless a force conversion
        if use_dtypes:
            if not self.dtype:
                if all(notna(data)):
                    return data, False

                with warnings.catch_warnings():
                    warnings.filterwarnings(
                        "ignore",
                        "Downcasting object dtype arrays",
                        category=FutureWarning,
                    )
                    filled = data.fillna(np.nan)

                return filled, True

            elif self.dtype is True:
                pass
            else:
                # dtype to force
                dtype = (
                    self.dtype.get(name) if isinstance(self.dtype, dict) else self.dtype
                )
                if dtype is not None:
                    try:
                        return data.astype(dtype), True
                    except (TypeError, ValueError):
                        return data, False

        if convert_dates:
            new_data, result = self._try_convert_to_date(data)
            if result:
                return new_data, True

        converted = False
        if self.dtype_backend is not lib.no_default and not is_axis:
            # Fall through for conversion later on
            return data, True
        elif is_string_dtype(data.dtype):
            # try float
            try:
                data = data.astype("float64")
                converted = True
            except (TypeError, ValueError):
                pass

        if data.dtype.kind == "f" and data.dtype != "float64":
            # coerce floats to 64
            try:
                data = data.astype("float64")
                converted = True
            except (TypeError, ValueError):
                pass

        # don't coerce 0-len data
        if len(data) and data.dtype in ("float", "object"):
            # coerce ints if we can
            try:
                new_data = data.astype("int64")
                if (new_data == data).all():
                    data = new_data
                    converted = True
            except (TypeError, ValueError, OverflowError):
                pass

        if data.dtype == "int" and data.dtype != "int64":
            # coerce ints to 64
            try:
                data = data.astype("int64")
                converted = True
            except (TypeError, ValueError):
                pass

        # if we have an index, we want to preserve dtypes
        if name == "index" and len(data):
            if self.orient == "split":
                return data, False

        return data, converted

    @final
    def _try_convert_to_date(self, data: Series) -> tuple[Series, bool]:
        """
        Try to parse a ndarray like into a date column.

        Try to coerce object in epoch/iso formats and integer/float in epoch
        formats. Return a boolean if parsing was successful.
        """
        # no conversion on empty
        if not len(data):
            return data, False

        new_data = data

        if new_data.dtype == "string":
            new_data = new_data.astype(object)

        if new_data.dtype == "object":
            try:
                new_data = data.astype("int64")
            except OverflowError:
                return data, False
            except (TypeError, ValueError):
                pass

        # ignore numbers that are out of range
        if issubclass(new_data.dtype.type, np.number):
            in_range = (
                isna(new_data._values)
                | (new_data > self.min_stamp)
                | (new_data._values == iNaT)
            )
            if not in_range.all():
                return data, False

        date_units = (self.date_unit,) if self.date_unit else self._STAMP_UNITS
        for date_unit in date_units:
            try:
                with warnings.catch_warnings():
                    warnings.filterwarnings(
                        "ignore",
                        ".*parsing datetimes with mixed time "
                        "zones will raise an error",
                        category=FutureWarning,
                    )
                    new_data = to_datetime(new_data, errors="raise", unit=date_unit)
            except (ValueError, OverflowError, TypeError):
                continue
            return new_data, True
        return data, False


class SeriesParser(Parser):
    _default_orient = "index"
    _split_keys = ("name", "index", "data")
    obj: Series | None

    def _parse(self) -> None:
        data = ujson_loads(self.json, precise_float=self.precise_float)

        if self.orient == "split":
            decoded = {str(k): v for k, v in data.items()}
            self.check_keys_split(decoded)
            self.obj = Series(**decoded)
        else:
            self.obj = Series(data)

    def _try_convert_types(self) -> None:
        if self.obj is None:
            return
        obj, result = self._try_convert_data(
            "data", self.obj, convert_dates=self.convert_dates
        )
        if result:
            self.obj = obj


class FrameParser(Parser):
    _default_orient = "columns"
    _split_keys = ("columns", "index", "data")
    obj: DataFrame | None

    def _parse(self) -> None:
        json = self.json
        orient = self.orient

        if orient == "columns":
            self.obj = DataFrame(
                ujson_loads(json, precise_float=self.precise_float), dtype=None
            )
        elif orient == "split":
            decoded = {
                str(k): v
                for k, v in ujson_loads(json, precise_float=self.precise_float).items()
            }
            self.check_keys_split(decoded)
            orig_names = [
                (tuple(col) if isinstance(col, list) else col)
                for col in decoded["columns"]
            ]
            decoded["columns"] = dedup_names(
                orig_names,
                is_potential_multi_index(orig_names, None),
            )
            self.obj = DataFrame(dtype=None, **decoded)
        elif orient == "index":
            self.obj = DataFrame.from_dict(
                ujson_loads(json, precise_float=self.precise_float),
                dtype=None,
                orient="index",
            )
        elif orient == "table":
            self.obj = parse_table_schema(json, precise_float=self.precise_float)
        else:
            self.obj = DataFrame(
                ujson_loads(json, precise_float=self.precise_float), dtype=None
            )

    def _process_converter(
        self,
        f: Callable[[Hashable, Series], tuple[Series, bool]],
        filt: Callable[[Hashable], bool] | None = None,
    ) -> None:
        """
        Take a conversion function and possibly recreate the frame.
        """
        if filt is None:
            filt = lambda col: True

        obj = self.obj
        assert obj is not None  # for mypy

        needs_new_obj = False
        new_obj = {}
        for i, (col, c) in enumerate(obj.items()):
            if filt(col):
                new_data, result = f(col, c)
                if result:
                    c = new_data
                    needs_new_obj = True
            new_obj[i] = c

        if needs_new_obj:
            # possibly handle dup columns
            new_frame = DataFrame(new_obj, index=obj.index)
            new_frame.columns = obj.columns
            self.obj = new_frame

    def _try_convert_types(self) -> None:
        if self.obj is None:
            return
        if self.convert_dates:
            self._try_convert_dates()

        self._process_converter(
            lambda col, c: self._try_convert_data(col, c, convert_dates=False)
        )

    def _try_convert_dates(self) -> None:
        if self.obj is None:
            return

        # our columns to parse
        convert_dates_list_bool = self.convert_dates
        if isinstance(convert_dates_list_bool, bool):
            convert_dates_list_bool = []
        convert_dates = set(convert_dates_list_bool)

        def is_ok(col) -> bool:
            """
            Return if this col is ok to try for a date parse.
            """
            if col in convert_dates:
                return True
            if not self.keep_default_dates:
                return False
            if not isinstance(col, str):
                return False

            col_lower = col.lower()
            if (
                col_lower.endswith(("_at", "_time"))
                or col_lower == "modified"
                or col_lower == "date"
                or col_lower == "datetime"
                or col_lower.startswith("timestamp")
            ):
                return True
            return False

        self._process_converter(lambda col, c: self._try_convert_to_date(c), filt=is_ok)
```
