## Supplementary software v0.2.1 for "Virtual control arms for paediatric myopia trials: external validation of axial-elongation models": _normalize.py

```
# ---------------------------------------------------------------------
# JSON normalization routines
from __future__ import annotations

from collections import (
    abc,
    defaultdict,
)
import copy
from typing import (
    TYPE_CHECKING,
    Any,
    DefaultDict,
)

import numpy as np

from pandas._libs.writers import convert_json_to_lines

import pandas as pd
from pandas import DataFrame

if TYPE_CHECKING:
    from collections.abc import Iterable

    from pandas._typing import (
        IgnoreRaise,
        Scalar,
    )


def convert_to_line_delimits(s: str) -> str:
    """
    Helper function that converts JSON lists to line delimited JSON.
    """
    # Determine we have a JSON list to turn to lines otherwise just return the
    # json object, only lists can
    if not s[0] == "[" and s[-1] == "]":
        return s
    s = s[1:-1]

    return convert_json_to_lines(s)


def nested_to_record(
    ds,
    prefix: str = "",
    sep: str = ".",
    level: int = 0,
    max_level: int | None = None,
):
    """
    A simplified json_normalize

    Converts a nested dict into a flat dict ("record"), unlike json_normalize,
    it does not attempt to extract a subset of the data.

    Parameters
    ----------
    ds : dict or list of dicts
    prefix: the prefix, optional, default: ""
    sep : str, default '.'
        Nested records will generate names separated by sep,
        e.g., for sep='.', { 'foo' : { 'bar' : 0 } } -> foo.bar
    level: int, optional, default: 0
        The number of levels in the json string.

    max_level: int, optional, default: None
        The max depth to normalize.

    Returns
    -------
    d - dict or list of dicts, matching `ds`

    Examples
    --------
    >>> nested_to_record(
    ...     dict(flat1=1, dict1=dict(c=1, d=2), nested=dict(e=dict(c=1, d=2), d=2))
    ... )
    {\
'flat1': 1, \
'dict1.c': 1, \
'dict1.d': 2, \
'nested.e.c': 1, \
'nested.e.d': 2, \
'nested.d': 2\
}
    """
    singleton = False
    if isinstance(ds, dict):
        ds = [ds]
        singleton = True
    new_ds = []
    for d in ds:
        new_d = copy.deepcopy(d)
        for k, v in d.items():
            # each key gets renamed with prefix
            if not isinstance(k, str):
                k = str(k)
            if level == 0:
                newkey = k
            else:
                newkey = prefix + sep + k

            # flatten if type is dict and
            # current dict level  < maximum level provided and
            # only dicts gets recurse-flattened
            # only at level>1 do we rename the rest of the keys
            if not isinstance(v, dict) or (
                max_level is not None and level >= max_level
            ):
                if level != 0:  # so we skip copying for top level, common case
                    v = new_d.pop(k)
                    new_d[newkey] = v
                continue

            v = new_d.pop(k)
            new_d.update(nested_to_record(v, newkey, sep, level + 1, max_level))
        new_ds.append(new_d)

    if singleton:
        return new_ds[0]
    return new_ds


def _normalise_json(
    data: Any,
    key_string: str,
    normalized_dict: dict[str, Any],
    separator: str,
) -> dict[str, Any]:
    """
    Main recursive function
    Designed for the most basic use case of pd.json_normalize(data)
    intended as a performance improvement, see #15621

    Parameters
    ----------
    data : Any
        Type dependent on types contained within nested Json
    key_string : str
        New key (with separator(s) in) for data
    normalized_dict : dict
        The new normalized/flattened Json dict
    separator : str, default '.'
        Nested records will generate names separated by sep,
        e.g., for sep='.', { 'foo' : { 'bar' : 0 } } -> foo.bar
    """
    if isinstance(data, dict):
        for key, value in data.items():
            new_key = f"{key_string}{separator}{key}"

            if not key_string:
                new_key = new_key.removeprefix(separator)

            _normalise_json(
                data=value,
                key_string=new_key,
                normalized_dict=normalized_dict,
                separator=separator,
            )
    else:
        normalized_dict[key_string] = data
    return normalized_dict


def _normalise_json_ordered(data: dict[str, Any], separator: str) -> dict[str, Any]:
    """
    Order the top level keys and then recursively go to depth

    Parameters
    ----------
    data : dict or list of dicts
    separator : str, default '.'
        Nested records will generate names separated by sep,
        e.g., for sep='.', { 'foo' : { 'bar' : 0 } } -> foo.bar

    Returns
    -------
    dict or list of dicts, matching `normalised_json_object`
    """
    top_dict_ = {k: v for k, v in data.items() if not isinstance(v, dict)}
    nested_dict_ = _normalise_json(
        data={k: v for k, v in data.items() if isinstance(v, dict)},
        key_string="",
        normalized_dict={},
        separator=separator,
    )
    return {**top_dict_, **nested_dict_}


def _simple_json_normalize(
    ds: dict | list[dict],
    sep: str = ".",
) -> dict | list[dict] | Any:
    """
    A optimized basic json_normalize

    Converts a nested dict into a flat dict ("record"), unlike
    json_normalize and nested_to_record it doesn't do anything clever.
    But for the most basic use cases it enhances performance.
    E.g. pd.json_normalize(data)

    Parameters
    ----------
    ds : dict or list of dicts
    sep : str, default '.'
        Nested records will generate names separated by sep,
        e.g., for sep='.', { 'foo' : { 'bar' : 0 } } -> foo.bar

    Returns
    -------
    frame : DataFrame
    d - dict or list of dicts, matching `normalised_json_object`

    Examples
    --------
    >>> _simple_json_normalize(
    ...     {
    ...         "flat1": 1,
    ...         "dict1": {"c": 1, "d": 2},
    ...         "nested": {"e": {"c": 1, "d": 2}, "d": 2},
    ...     }
    ... )
    {\
'flat1': 1, \
'dict1.c': 1, \
'dict1.d': 2, \
'nested.e.c': 1, \
'nested.e.d': 2, \
'nested.d': 2\
}

    """
    normalised_json_object = {}
    # expect a dictionary, as most jsons are. However, lists are perfectly valid
    if isinstance(ds, dict):
        normalised_json_object = _normalise_json_ordered(data=ds, separator=sep)
    elif isinstance(ds, list):
        normalised_json_list = [_simple_json_normalize(row, sep=sep) for row in ds]
        return normalised_json_list
    return normalised_json_object


def json_normalize(
    data: dict | list[dict],
    record_path: str | list | None = None,
    meta: str | list[str | list[str]] | None = None,
    meta_prefix: str | None = None,
    record_prefix: str | None = None,
    errors: IgnoreRaise = "raise",
    sep: str = ".",
    max_level: int | None = None,
) -> DataFrame:
    """
    Normalize semi-structured JSON data into a flat table.

    Parameters
    ----------
    data : dict or list of dicts
        Unserialized JSON objects.
    record_path : str or list of str, default None
        Path in each object to list of records. If not passed, data will be
        assumed to be an array of records.
    meta : list of paths (str or list of str), default None
        Fields to use as metadata for each record in resulting table.
    meta_prefix : str, default None
        If True, prefix records with dotted (?) path, e.g. foo.bar.field if
        meta is ['foo', 'bar'].
    record_prefix : str, default None
        If True, prefix records with dotted (?) path, e.g. foo.bar.field if
        path to records is ['foo', 'bar'].
    errors : {'raise', 'ignore'}, default 'raise'
        Configures error handling.

        * 'ignore' : will ignore KeyError if keys listed in meta are not
          always present.
        * 'raise' : will raise KeyError if keys listed in meta are not
          always present.
    sep : str, default '.'
        Nested records will generate names separated by sep.
        e.g., for sep='.', {'foo': {'bar': 0}} -> foo.bar.
    max_level : int, default None
        Max number of levels(depth of dict) to normalize.
        if None, normalizes all levels.

    Returns
    -------
    frame : DataFrame
    Normalize semi-structured JSON data into a flat table.

    Examples
    --------
    >>> data = [
    ...     {"id": 1, "name": {"first": "Coleen", "last": "Volk"}},
    ...     {"name": {"given": "Mark", "family": "Regner"}},
    ...     {"id": 2, "name": "Faye Raker"},
    ... ]
    >>> pd.json_normalize(data)
        id name.first name.last name.given name.family        name
    0  1.0     Coleen      Volk        NaN         NaN         NaN
    1  NaN        NaN       NaN       Mark      Regner         NaN
    2  2.0        NaN       NaN        NaN         NaN  Faye Raker

    >>> data = [
    ...     {
    ...         "id": 1,
    ...         "name": "Cole Volk",
    ...         "fitness": {"height": 130, "weight": 60},
    ...     },
    ...     {"name": "Mark Reg", "fitness": {"height": 130, "weight": 60}},
    ...     {
    ...         "id": 2,
    ...         "name": "Faye Raker",
    ...         "fitness": {"height": 130, "weight": 60},
    ...     },
    ... ]
    >>> pd.json_normalize(data, max_level=0)
        id        name                        fitness
    0  1.0   Cole Volk  {'height': 130, 'weight': 60}
    1  NaN    Mark Reg  {'height': 130, 'weight': 60}
    2  2.0  Faye Raker  {'height': 130, 'weight': 60}

    Normalizes nested data up to level 1.

    >>> data = [
    ...     {
    ...         "id": 1,
    ...         "name": "Cole Volk",
    ...         "fitness": {"height": 130, "weight": 60},
    ...     },
    ...     {"name": "Mark Reg", "fitness": {"height": 130, "weight": 60}},
    ...     {
    ...         "id": 2,
    ...         "name": "Faye Raker",
    ...         "fitness": {"height": 130, "weight": 60},
    ...     },
    ... ]
    >>> pd.json_normalize(data, max_level=1)
        id        name  fitness.height  fitness.weight
    0  1.0   Cole Volk             130              60
    1  NaN    Mark Reg             130              60
    2  2.0  Faye Raker             130              60

    >>> data = [
    ...     {
    ...         "state": "Florida",
    ...         "shortname": "FL",
    ...         "info": {"governor": "Rick Scott"},
    ...         "counties": [
    ...             {"name": "Dade", "population": 12345},
    ...             {"name": "Broward", "population": 40000},
    ...             {"name": "Palm Beach", "population": 60000},
    ...         ],
    ...     },
    ...     {
    ...         "state": "Ohio",
    ...         "shortname": "OH",
    ...         "info": {"governor": "John Kasich"},
    ...         "counties": [
    ...             {"name": "Summit", "population": 1234},
    ...             {"name": "Cuyahoga", "population": 1337},
    ...         ],
    ...     },
    ... ]
    >>> result = pd.json_normalize(
    ...     data, "counties", ["state", "shortname", ["info", "governor"]]
    ... )
    >>> result
             name  population    state shortname info.governor
    0        Dade       12345   Florida    FL    Rick Scott
    1     Broward       40000   Florida    FL    Rick Scott
    2  Palm Beach       60000   Florida    FL    Rick Scott
    3      Summit        1234   Ohio       OH    John Kasich
    4    Cuyahoga        1337   Ohio       OH    John Kasich

    >>> data = {"A": [1, 2]}
    >>> pd.json_normalize(data, "A", record_prefix="Prefix.")
        Prefix.0
    0          1
    1          2

    Returns normalized data with columns prefixed with the given string.
    """

    def _pull_field(
        js: dict[str, Any], spec: list | str, extract_record: bool = False
    ) -> Scalar | Iterable:
        """Internal function to pull field"""
        result = js
        try:
            if isinstance(spec, list):
                for field in spec:
                    if result is None:
                        raise KeyError(field)
                    result = result[field]
            else:
                result = result[spec]
        except KeyError as e:
            if extract_record:
                raise KeyError(
                    f"Key {e} not found. If specifying a record_path, all elements of "
                    f"data should have the path."
                ) from e
            if errors == "ignore":
                return np.nan
            else:
                raise KeyError(
                    f"Key {e} not found. To replace missing values of {e} with "
                    f"np.nan, pass in errors='ignore'"
                ) from e

        return result

    def _pull_records(js: dict[str, Any], spec: list | str) -> list:
        """
        Internal function to pull field for records, and similar to
        _pull_field, but require to return list. And will raise error
        if has non iterable value.
        """
        result = _pull_field(js, spec, extract_record=True)

        # GH 31507 GH 30145, GH 26284 if result is not list, raise TypeError if not
        # null, otherwise return an empty list
        if not isinstance(result, list):
            if pd.isnull(result):
                result = []
            else:
                raise TypeError(
                    f"{js} has non list value {result} for path {spec}. "
                    "Must be list or null."
                )
        return result

    if isinstance(data, list) and not data:
        return DataFrame()
    elif isinstance(data, dict):
        # A bit of a hackjob
        data = [data]
    elif isinstance(data, abc.Iterable) and not isinstance(data, str):
        # GH35923 Fix pd.json_normalize to not skip the first element of a
        # generator input
        data = list(data)
    else:
        raise NotImplementedError

    # check to see if a simple recursive function is possible to
    # improve performance (see #15621) but only for cases such
    # as pd.Dataframe(data) or pd.Dataframe(data, sep)
    if (
        record_path is None
        and meta is None
        and meta_prefix is None
        and record_prefix is None
        and max_level is None
    ):
        return DataFrame(_simple_json_normalize(data, sep=sep))

    if record_path is None:
        if any([isinstance(x, dict) for x in y.values()] for y in data):
            # naive normalization, this is idempotent for flat records
            # and potentially will inflate the data considerably for
            # deeply nested structures:
            #  {VeryLong: { b: 1,c:2}} -> {VeryLong.b:1 ,VeryLong.c:@}
            #
            # TODO: handle record value which are lists, at least error
            #       reasonably
            data = nested_to_record(data, sep=sep, max_level=max_level)
        return DataFrame(data)
    elif not isinstance(record_path, list):
        record_path = [record_path]

    if meta is None:
        meta = []
    elif not isinstance(meta, list):
        meta = [meta]

    _meta = [m if isinstance(m, list) else [m] for m in meta]

    # Disastrously inefficient for now
    records: list = []
    lengths = []

    meta_vals: DefaultDict = defaultdict(list)
    meta_keys = [sep.join(val) for val in _meta]

    def _recursive_extract(data, path, seen_meta, level: int = 0) -> None:
        if isinstance(data, dict):
            data = [data]
        if len(path) > 1:
            for obj in data:
                for val, key in zip(_meta, meta_keys):
                    if level + 1 == len(val):
                        seen_meta[key] = _pull_field(obj, val[-1])

                _recursive_extract(obj[path[0]], path[1:], seen_meta, level=level + 1)
        else:
            for obj in data:
                recs = _pull_records(obj, path[0])
                recs = [
                    nested_to_record(r, sep=sep, max_level=max_level)
                    if isinstance(r, dict)
                    else r
                    for r in recs
                ]

                # For repeating the metadata later
                lengths.append(len(recs))
                for val, key in zip(_meta, meta_keys):
                    if level + 1 > len(val):
                        meta_val = seen_meta[key]
                    else:
                        meta_val = _pull_field(obj, val[level:])
                    meta_vals[key].append(meta_val)
                records.extend(recs)

    _recursive_extract(data, record_path, {}, level=0)

    result = DataFrame(records)

    if record_prefix is not None:
        result = result.rename(columns=lambda x: f"{record_prefix}{x}")

    # Data types, a problem
    for k, v in meta_vals.items():
        if meta_prefix is not None:
            k = meta_prefix + k

        if k in result:
            raise ValueError(
                f"Conflicting metadata name {k}, need distinguishing prefix "
            )
        # GH 37782

        values = np.array(v, dtype=object)

        if values.ndim > 1:
            # GH 37782
            values = np.empty((len(v),), dtype=object)
            for i, v in enumerate(v):
                values[i] = v

        result[k] = values.repeat(lengths)
    return result
```
