## Supplementary software v0.2.1 for "Virtual control arms for paediatric myopia trials: external validation of axial-elongation models": _table_schema.py

```
"""
Table Schema builders

https://specs.frictionlessdata.io/table-schema/
"""
from __future__ import annotations

from typing import (
    TYPE_CHECKING,
    Any,
    cast,
)
import warnings

from pandas._libs import lib
from pandas._libs.json import ujson_loads
from pandas._libs.tslibs import timezones
from pandas._libs.tslibs.dtypes import freq_to_period_freqstr
from pandas.util._exceptions import find_stack_level

from pandas.core.dtypes.base import _registry as registry
from pandas.core.dtypes.common import (
    is_bool_dtype,
    is_integer_dtype,
    is_numeric_dtype,
    is_string_dtype,
)
from pandas.core.dtypes.dtypes import (
    CategoricalDtype,
    DatetimeTZDtype,
    ExtensionDtype,
    PeriodDtype,
)

from pandas import DataFrame
import pandas.core.common as com

from pandas.tseries.frequencies import to_offset

if TYPE_CHECKING:
    from pandas._typing import (
        DtypeObj,
        JSONSerializable,
    )

    from pandas import Series
    from pandas.core.indexes.multi import MultiIndex


TABLE_SCHEMA_VERSION = "1.4.0"


def as_json_table_type(x: DtypeObj) -> str:
    """
    Convert a NumPy / pandas type to its corresponding json_table.

    Parameters
    ----------
    x : np.dtype or ExtensionDtype

    Returns
    -------
    str
        the Table Schema data types

    Notes
    -----
    This table shows the relationship between NumPy / pandas dtypes,
    and Table Schema dtypes.

    ==============  =================
    Pandas type     Table Schema type
    ==============  =================
    int64           integer
    float64         number
    bool            boolean
    datetime64[ns]  datetime
    timedelta64[ns] duration
    object          str
    categorical     any
    =============== =================
    """
    if is_integer_dtype(x):
        return "integer"
    elif is_bool_dtype(x):
        return "boolean"
    elif is_numeric_dtype(x):
        return "number"
    elif lib.is_np_dtype(x, "M") or isinstance(x, (DatetimeTZDtype, PeriodDtype)):
        return "datetime"
    elif lib.is_np_dtype(x, "m"):
        return "duration"
    elif isinstance(x, ExtensionDtype):
        return "any"
    elif is_string_dtype(x):
        return "string"
    else:
        return "any"


def set_default_names(data):
    """Sets index names to 'index' for regular, or 'level_x' for Multi"""
    if com.all_not_none(*data.index.names):
        nms = data.index.names
        if len(nms) == 1 and data.index.name == "index":
            warnings.warn(
                "Index name of 'index' is not round-trippable.",
                stacklevel=find_stack_level(),
            )
        elif len(nms) > 1 and any(x.startswith("level_") for x in nms):
            warnings.warn(
                "Index names beginning with 'level_' are not round-trippable.",
                stacklevel=find_stack_level(),
            )
        return data

    data = data.copy()
    if data.index.nlevels > 1:
        data.index.names = com.fill_missing_names(data.index.names)
    else:
        data.index.name = data.index.name or "index"
    return data


def convert_pandas_type_to_json_field(arr) -> dict[str, JSONSerializable]:
    dtype = arr.dtype
    name: JSONSerializable
    if arr.name is None:
        name = "values"
    else:
        name = arr.name
    field: dict[str, JSONSerializable] = {
        "name": name,
        "type": as_json_table_type(dtype),
    }

    if isinstance(dtype, CategoricalDtype):
        cats = dtype.categories
        ordered = dtype.ordered

        field["constraints"] = {"enum": list(cats)}
        field["ordered"] = ordered
    elif isinstance(dtype, PeriodDtype):
        field["freq"] = dtype.freq.freqstr
    elif isinstance(dtype, DatetimeTZDtype):
        if timezones.is_utc(dtype.tz):
            # timezone.utc has no "zone" attr
            field["tz"] = "UTC"
        else:
            # error: "tzinfo" has no attribute "zone"
            field["tz"] = dtype.tz.zone  # type: ignore[attr-defined]
    elif isinstance(dtype, ExtensionDtype):
        field["extDtype"] = dtype.name
    return field


def convert_json_field_to_pandas_type(field) -> str | CategoricalDtype:
    """
    Converts a JSON field descriptor into its corresponding NumPy / pandas type

    Parameters
    ----------
    field
        A JSON field descriptor

    Returns
    -------
    dtype

    Raises
    ------
    ValueError
        If the type of the provided field is unknown or currently unsupported

    Examples
    --------
    >>> convert_json_field_to_pandas_type({"name": "an_int", "type": "integer"})
    'int64'

    >>> convert_json_field_to_pandas_type(
    ...     {
    ...         "name": "a_categorical",
    ...         "type": "any",
    ...         "constraints": {"enum": ["a", "b", "c"]},
    ...         "ordered": True,
    ...     }
    ... )
    CategoricalDtype(categories=['a', 'b', 'c'], ordered=True, categories_dtype=object)

    >>> convert_json_field_to_pandas_type({"name": "a_datetime", "type": "datetime"})
    'datetime64[ns]'

    >>> convert_json_field_to_pandas_type(
    ...     {"name": "a_datetime_with_tz", "type": "datetime", "tz": "US/Central"}
    ... )
    'datetime64[ns, US/Central]'
    """
    typ = field["type"]
    if typ == "string":
        return "object"
    elif typ == "integer":
        return field.get("extDtype", "int64")
    elif typ == "number":
        return field.get("extDtype", "float64")
    elif typ == "boolean":
        return field.get("extDtype", "bool")
    elif typ == "duration":
        return "timedelta64"
    elif typ == "datetime":
        if field.get("tz"):
            return f"datetime64[ns, {field['tz']}]"
        elif field.get("freq"):
            # GH#9586 rename frequency M to ME for offsets
            offset = to_offset(field["freq"])
            freq_n, freq_name = offset.n, offset.name
            freq = freq_to_period_freqstr(freq_n, freq_name)
            # GH#47747 using datetime over period to minimize the change surface
            return f"period[{freq}]"
        else:
            return "datetime64[ns]"
    elif typ == "any":
        if "constraints" in field and "ordered" in field:
            return CategoricalDtype(
                categories=field["constraints"]["enum"], ordered=field["ordered"]
            )
        elif "extDtype" in field:
            return registry.find(field["extDtype"])
        else:
            return "object"

    raise ValueError(f"Unsupported or invalid field type: {typ}")


def build_table_schema(
    data: DataFrame | Series,
    index: bool = True,
    primary_key: bool | None = None,
    version: bool = True,
) -> dict[str, JSONSerializable]:
    """
    Create a Table schema from ``data``.

    Parameters
    ----------
    data : Series, DataFrame
    index : bool, default True
        Whether to include ``data.index`` in the schema.
    primary_key : bool or None, default True
        Column names to designate as the primary key.
        The default `None` will set `'primaryKey'` to the index
        level or levels if the index is unique.
    version : bool, default True
        Whether to include a field `pandas_version` with the version
        of pandas that last revised the table schema. This version
        can be different from the installed pandas version.

    Returns
    -------
    dict

    Notes
    -----
    See `Table Schema
    <https://pandas.pydata.org/docs/user_guide/io.html#table-schema>`__ for
    conversion types.
    Timedeltas as converted to ISO8601 duration format with
    9 decimal places after the seconds field for nanosecond precision.

    Categoricals are converted to the `any` dtype, and use the `enum` field
    constraint to list the allowed values. The `ordered` attribute is included
    in an `ordered` field.

    Examples
    --------
    >>> from pandas.io.json._table_schema import build_table_schema
    >>> df = pd.DataFrame(
    ...     {'A': [1, 2, 3],
    ...      'B': ['a', 'b', 'c'],
    ...      'C': pd.date_range('2016-01-01', freq='d', periods=3),
    ...     }, index=pd.Index(range(3), name='idx'))
    >>> build_table_schema(df)
    {'fields': \
[{'name': 'idx', 'type': 'integer'}, \
{'name': 'A', 'type': 'integer'}, \
{'name': 'B', 'type': 'string'}, \
{'name': 'C', 'type': 'datetime'}], \
'primaryKey': ['idx'], \
'pandas_version': '1.4.0'}
    """
    if index is True:
        data = set_default_names(data)

    schema: dict[str, Any] = {}
    fields = []

    if index:
        if data.index.nlevels > 1:
            data.index = cast("MultiIndex", data.index)
            for level, name in zip(data.index.levels, data.index.names):
                new_field = convert_pandas_type_to_json_field(level)
                new_field["name"] = name
                fields.append(new_field)
        else:
            fields.append(convert_pandas_type_to_json_field(data.index))

    if data.ndim > 1:
        for column, s in data.items():
            fields.append(convert_pandas_type_to_json_field(s))
    else:
        fields.append(convert_pandas_type_to_json_field(data))

    schema["fields"] = fields
    if index and data.index.is_unique and primary_key is None:
        if data.index.nlevels == 1:
            schema["primaryKey"] = [data.index.name]
        else:
            schema["primaryKey"] = data.index.names
    elif primary_key is not None:
        schema["primaryKey"] = primary_key

    if version:
        schema["pandas_version"] = TABLE_SCHEMA_VERSION
    return schema


def parse_table_schema(json, precise_float: bool) -> DataFrame:
    """
    Builds a DataFrame from a given schema

    Parameters
    ----------
    json :
        A JSON table schema
    precise_float : bool
        Flag controlling precision when decoding string to double values, as
        dictated by ``read_json``

    Returns
    -------
    df : DataFrame

    Raises
    ------
    NotImplementedError
        If the JSON table schema contains either timezone or timedelta data

    Notes
    -----
        Because :func:`DataFrame.to_json` uses the string 'index' to denote a
        name-less :class:`Index`, this function sets the name of the returned
        :class:`DataFrame` to ``None`` when said string is encountered with a
        normal :class:`Index`. For a :class:`MultiIndex`, the same limitation
        applies to any strings beginning with 'level_'. Therefore, an
        :class:`Index` name of 'index'  and :class:`MultiIndex` names starting
        with 'level_' are not supported.

    See Also
    --------
    build_table_schema : Inverse function.
    pandas.read_json
    """
    table = ujson_loads(json, precise_float=precise_float)
    col_order = [field["name"] for field in table["schema"]["fields"]]
    df = DataFrame(table["data"], columns=col_order)[col_order]

    dtypes = {
        field["name"]: convert_json_field_to_pandas_type(field)
        for field in table["schema"]["fields"]
    }

    # No ISO constructor for Timedelta as of yet, so need to raise
    if "timedelta64" in dtypes.values():
        raise NotImplementedError(
            'table="orient" can not yet read ISO-formatted Timedelta data'
        )

    df = df.astype(dtypes)

    if "primaryKey" in table["schema"]:
        df = df.set_index(table["schema"]["primaryKey"])
        if len(df.index.names) == 1:
            if df.index.name == "index":
                df.index.name = None
        else:
            df.index.names = [
                None if x.startswith("level_") else x for x in df.index.names
            ]

    return df
```
