## Supplementary software v0.2.1 for "Virtual control arms for paediatric myopia trials: external validation of axial-elongation models": orc.py

```
""" orc compat """
from __future__ import annotations

import io
from types import ModuleType
from typing import (
    TYPE_CHECKING,
    Any,
    Literal,
)

from pandas._libs import lib
from pandas.compat._optional import import_optional_dependency
from pandas.util._validators import check_dtype_backend

from pandas.core.indexes.api import default_index

from pandas.io._util import arrow_table_to_pandas
from pandas.io.common import (
    get_handle,
    is_fsspec_url,
)

if TYPE_CHECKING:
    import fsspec
    import pyarrow.fs

    from pandas._typing import (
        DtypeBackend,
        FilePath,
        ReadBuffer,
        WriteBuffer,
    )

    from pandas.core.frame import DataFrame


def read_orc(
    path: FilePath | ReadBuffer[bytes],
    columns: list[str] | None = None,
    dtype_backend: DtypeBackend | lib.NoDefault = lib.no_default,
    filesystem: pyarrow.fs.FileSystem | fsspec.spec.AbstractFileSystem | None = None,
    **kwargs: Any,
) -> DataFrame:
    """
    Load an ORC object from the file path, returning a DataFrame.

    Parameters
    ----------
    path : str, path object, or file-like object
        String, path object (implementing ``os.PathLike[str]``), or file-like
        object implementing a binary ``read()`` function. The string could be a URL.
        Valid URL schemes include http, ftp, s3, and file. For file URLs, a host is
        expected. A local file could be:
        ``file://localhost/path/to/table.orc``.
    columns : list, default None
        If not None, only these columns will be read from the file.
        Output always follows the ordering of the file and not the columns list.
        This mirrors the original behaviour of
        :external+pyarrow:py:meth:`pyarrow.orc.ORCFile.read`.
    dtype_backend : {'numpy_nullable', 'pyarrow'}, default 'numpy_nullable'
        Back-end data type applied to the resultant :class:`DataFrame`
        (still experimental). Behaviour is as follows:

        * ``"numpy_nullable"``: returns nullable-dtype-backed :class:`DataFrame`
          (default).
        * ``"pyarrow"``: returns pyarrow-backed nullable :class:`ArrowDtype`
          DataFrame.

        .. versionadded:: 2.0

    filesystem : fsspec or pyarrow filesystem, default None
        Filesystem object to use when reading the parquet file.

        .. versionadded:: 2.1.0

    **kwargs
        Any additional kwargs are passed to pyarrow.

    Returns
    -------
    DataFrame

    Notes
    -----
    Before using this function you should read the :ref:`user guide about ORC <io.orc>`
    and :ref:`install optional dependencies <install.warn_orc>`.

    If ``path`` is a URI scheme pointing to a local or remote file (e.g. "s3://"),
    a ``pyarrow.fs`` filesystem will be attempted to read the file. You can also pass a
    pyarrow or fsspec filesystem object into the filesystem keyword to override this
    behavior.

    Examples
    --------
    >>> result = pd.read_orc("example_pa.orc")  # doctest: +SKIP
    """
    # we require a newer version of pyarrow than we support for parquet

    orc = import_optional_dependency("pyarrow.orc")

    check_dtype_backend(dtype_backend)

    with get_handle(path, "rb", is_text=False) as handles:
        source = handles.handle
        if is_fsspec_url(path) and filesystem is None:
            pa = import_optional_dependency("pyarrow")
            pa_fs = import_optional_dependency("pyarrow.fs")
            try:
                filesystem, source = pa_fs.FileSystem.from_uri(path)
            except (TypeError, pa.ArrowInvalid):
                pass

        pa_table = orc.read_table(
            source=source, columns=columns, filesystem=filesystem, **kwargs
        )
    return arrow_table_to_pandas(pa_table, dtype_backend=dtype_backend)


def to_orc(
    df: DataFrame,
    path: FilePath | WriteBuffer[bytes] | None = None,
    *,
    engine: Literal["pyarrow"] = "pyarrow",
    index: bool | None = None,
    engine_kwargs: dict[str, Any] | None = None,
) -> bytes | None:
    """
    Write a DataFrame to the ORC format.

    .. versionadded:: 1.5.0

    Parameters
    ----------
    df : DataFrame
        The dataframe to be written to ORC. Raises NotImplementedError
        if dtype of one or more columns is category, unsigned integers,
        intervals, periods or sparse.
    path : str, file-like object or None, default None
        If a string, it will be used as Root Directory path
        when writing a partitioned dataset. By file-like object,
        we refer to objects with a write() method, such as a file handle
        (e.g. via builtin open function). If path is None,
        a bytes object is returned.
    engine : str, default 'pyarrow'
        ORC library to use.
    index : bool, optional
        If ``True``, include the dataframe's index(es) in the file output. If
        ``False``, they will not be written to the file.
        If ``None``, similar to ``infer`` the dataframe's index(es)
        will be saved. However, instead of being saved as values,
        the RangeIndex will be stored as a range in the metadata so it
        doesn't require much space and is faster. Other indexes will
        be included as columns in the file output.
    engine_kwargs : dict[str, Any] or None, default None
        Additional keyword arguments passed to :func:`pyarrow.orc.write_table`.

    Returns
    -------
    bytes if no path argument is provided else None

    Raises
    ------
    NotImplementedError
        Dtype of one or more columns is category, unsigned integers, interval,
        period or sparse.
    ValueError
        engine is not pyarrow.

    Notes
    -----
    * Before using this function you should read the
      :ref:`user guide about ORC <io.orc>` and
      :ref:`install optional dependencies <install.warn_orc>`.
    * This function requires `pyarrow <https://arrow.apache.org/docs/python/>`_
      library.
    * For supported dtypes please refer to `supported ORC features in Arrow
      <https://arrow.apache.org/docs/cpp/orc.html#data-types>`__.
    * Currently timezones in datetime columns are not preserved when a
      dataframe is converted into ORC files.
    """
    if index is None:
        index = df.index.names[0] is not None
    if engine_kwargs is None:
        engine_kwargs = {}

    # validate index
    # --------------

    # validate that we have only a default index
    # raise on anything else as we don't serialize the index

    if not df.index.equals(default_index(len(df))):
        raise ValueError(
            "orc does not support serializing a non-default index for the index; "
            "you can .reset_index() to make the index into column(s)"
        )

    if df.index.name is not None:
        raise ValueError("orc does not serialize index meta-data on a default index")

    if engine != "pyarrow":
        raise ValueError("engine must be 'pyarrow'")
    engine = import_optional_dependency(engine, min_version="10.0.1")
    pa = import_optional_dependency("pyarrow")
    orc = import_optional_dependency("pyarrow.orc")

    was_none = path is None
    if was_none:
        path = io.BytesIO()
    assert path is not None  # For mypy
    with get_handle(path, "wb", is_text=False) as handles:
        assert isinstance(engine, ModuleType)  # For mypy
        try:
            orc.write_table(
                engine.Table.from_pandas(df, preserve_index=index),
                handles.handle,
                **engine_kwargs,
            )
        except (TypeError, pa.ArrowNotImplementedError) as e:
            raise NotImplementedError(
                "The dtype of one or more columns is not supported yet."
            ) from e

    if was_none:
        assert isinstance(path, io.BytesIO)  # For mypy
        return path.getvalue()
    return None
```
