## Supplementary software v0.2.1 for "Virtual control arms for paediatric myopia trials: external validation of axial-elongation models": parquet.py

```
""" parquet compat """
from __future__ import annotations

import io
import json
import os
from typing import (
    TYPE_CHECKING,
    Any,
    Literal,
)
import warnings
from warnings import (
    catch_warnings,
    filterwarnings,
)

from pandas._config.config import _get_option

from pandas._libs import lib
from pandas.compat._optional import import_optional_dependency
from pandas.errors import AbstractMethodError
from pandas.util._decorators import doc
from pandas.util._exceptions import find_stack_level
from pandas.util._validators import check_dtype_backend

from pandas import (
    DataFrame,
    get_option,
)
from pandas.core.shared_docs import _shared_docs

from pandas.io._util import arrow_table_to_pandas
from pandas.io.common import (
    IOHandles,
    get_handle,
    is_fsspec_url,
    is_url,
    stringify_path,
)

if TYPE_CHECKING:
    from pandas._typing import (
        DtypeBackend,
        FilePath,
        ReadBuffer,
        StorageOptions,
        WriteBuffer,
    )


def get_engine(engine: str) -> BaseImpl:
    """return our implementation"""
    if engine == "auto":
        engine = get_option("io.parquet.engine")

    if engine == "auto":
        # try engines in this order
        engine_classes = [PyArrowImpl, FastParquetImpl]

        error_msgs = ""
        for engine_class in engine_classes:
            try:
                return engine_class()
            except ImportError as err:
                error_msgs += "\n - " + str(err)

        raise ImportError(
            "Unable to find a usable engine; "
            "tried using: 'pyarrow', 'fastparquet'.\n"
            "A suitable version of "
            "pyarrow or fastparquet is required for parquet "
            "support.\n"
            "Trying to import the above resulted in these errors:"
            f"{error_msgs}"
        )

    if engine == "pyarrow":
        return PyArrowImpl()
    elif engine == "fastparquet":
        return FastParquetImpl()

    raise ValueError("engine must be one of 'pyarrow', 'fastparquet'")


def _get_path_or_handle(
    path: FilePath | ReadBuffer[bytes] | WriteBuffer[bytes],
    fs: Any,
    storage_options: StorageOptions | None = None,
    mode: str = "rb",
    is_dir: bool = False,
) -> tuple[
    FilePath | ReadBuffer[bytes] | WriteBuffer[bytes], IOHandles[bytes] | None, Any
]:
    """File handling for PyArrow."""
    path_or_handle = stringify_path(path)
    if fs is not None:
        pa_fs = import_optional_dependency("pyarrow.fs", errors="ignore")
        fsspec = import_optional_dependency("fsspec", errors="ignore")
        if pa_fs is not None and isinstance(fs, pa_fs.FileSystem):
            if storage_options:
                raise NotImplementedError(
                    "storage_options not supported with a pyarrow FileSystem."
                )
        elif fsspec is not None and isinstance(fs, fsspec.spec.AbstractFileSystem):
            pass
        else:
            raise ValueError(
                f"filesystem must be a pyarrow or fsspec FileSystem, "
                f"not a {type(fs).__name__}"
            )
    if is_fsspec_url(path_or_handle) and fs is None:
        if storage_options is None:
            pa = import_optional_dependency("pyarrow")
            pa_fs = import_optional_dependency("pyarrow.fs")

            try:
                fs, path_or_handle = pa_fs.FileSystem.from_uri(path)
            except (TypeError, pa.ArrowInvalid):
                pass
        if fs is None:
            fsspec = import_optional_dependency("fsspec")
            fs, path_or_handle = fsspec.core.url_to_fs(
                path_or_handle, **(storage_options or {})
            )
    elif storage_options and (not is_url(path_or_handle) or mode != "rb"):
        # can't write to a remote url
        # without making use of fsspec at the moment
        raise ValueError("storage_options passed with buffer, or non-supported URL")

    handles = None
    if (
        not fs
        and not is_dir
        and isinstance(path_or_handle, str)
        and not os.path.isdir(path_or_handle)
    ):
        # use get_handle only when we are very certain that it is not a directory
        # fsspec resources can also point to directories
        # this branch is used for example when reading from non-fsspec URLs
        handles = get_handle(
            path_or_handle, mode, is_text=False, storage_options=storage_options
        )
        fs = None
        path_or_handle = handles.handle
    return path_or_handle, handles, fs


class BaseImpl:
    @staticmethod
    def validate_dataframe(df: DataFrame) -> None:
        if not isinstance(df, DataFrame):
            raise ValueError("to_parquet only supports IO with DataFrames")

    def write(self, df: DataFrame, path, compression, **kwargs):
        raise AbstractMethodError(self)

    def read(self, path, columns=None, **kwargs) -> DataFrame:
        raise AbstractMethodError(self)


class PyArrowImpl(BaseImpl):
    def __init__(self) -> None:
        import_optional_dependency(
            "pyarrow", extra="pyarrow is required for parquet support."
        )
        import pyarrow.parquet

        # import utils to register the pyarrow extension types
        import pandas.core.arrays.arrow.extension_types  # pyright: ignore[reportUnusedImport] # noqa: F401

        self.api = pyarrow

    def write(
        self,
        df: DataFrame,
        path: FilePath | WriteBuffer[bytes],
        compression: str | None = "snappy",
        index: bool | None = None,
        storage_options: StorageOptions | None = None,
        partition_cols: list[str] | None = None,
        filesystem=None,
        **kwargs,
    ) -> None:
        self.validate_dataframe(df)

        from_pandas_kwargs: dict[str, Any] = {"schema": kwargs.pop("schema", None)}
        if index is not None:
            from_pandas_kwargs["preserve_index"] = index

        table = self.api.Table.from_pandas(df, **from_pandas_kwargs)

        if df.attrs:
            df_metadata = {"PANDAS_ATTRS": json.dumps(df.attrs)}
            existing_metadata = table.schema.metadata
            merged_metadata = {**existing_metadata, **df_metadata}
            table = table.replace_schema_metadata(merged_metadata)

        path_or_handle, handles, filesystem = _get_path_or_handle(
            path,
            filesystem,
            storage_options=storage_options,
            mode="wb",
            is_dir=partition_cols is not None,
        )
        if (
            isinstance(path_or_handle, io.BufferedWriter)
            and hasattr(path_or_handle, "name")
            and isinstance(path_or_handle.name, (str, bytes))
        ):
            if isinstance(path_or_handle.name, bytes):
                path_or_handle = path_or_handle.name.decode()
            else:
                path_or_handle = path_or_handle.name

        try:
            if partition_cols is not None:
                # writes to multiple files under the given path
                self.api.parquet.write_to_dataset(
                    table,
                    path_or_handle,
                    compression=compression,
                    partition_cols=partition_cols,
                    filesystem=filesystem,
                    **kwargs,
                )
            else:
                # write to single output file
                self.api.parquet.write_table(
                    table,
                    path_or_handle,
                    compression=compression,
                    filesystem=filesystem,
                    **kwargs,
                )
        finally:
            if handles is not None:
                handles.close()

    def read(
        self,
        path,
        columns=None,
        filters=None,
        use_nullable_dtypes: bool = False,
        dtype_backend: DtypeBackend | lib.NoDefault = lib.no_default,
        storage_options: StorageOptions | None = None,
        filesystem=None,
        **kwargs,
    ) -> DataFrame:
        kwargs["use_pandas_metadata"] = True

        to_pandas_kwargs = {}

        manager = _get_option("mode.data_manager", silent=True)
        if manager == "array":
            to_pandas_kwargs["split_blocks"] = True
        path_or_handle, handles, filesystem = _get_path_or_handle(
            path,
            filesystem,
            storage_options=storage_options,
            mode="rb",
        )
        try:
            pa_table = self.api.parquet.read_table(
                path_or_handle,
                columns=columns,
                filesystem=filesystem,
                filters=filters,
                **kwargs,
            )

            with catch_warnings():
                filterwarnings(
                    "ignore",
                    "make_block is deprecated",
                    DeprecationWarning,
                )
                result = arrow_table_to_pandas(
                    pa_table,
                    dtype_backend=dtype_backend,
                    to_pandas_kwargs=to_pandas_kwargs,
                )

            if manager == "array":
                result = result._as_manager("array", copy=False)

            if pa_table.schema.metadata:
                if b"PANDAS_ATTRS" in pa_table.schema.metadata:
                    df_metadata = pa_table.schema.metadata[b"PANDAS_ATTRS"]
                    result.attrs = json.loads(df_metadata)
            return result
        finally:
            if handles is not None:
                handles.close()


class FastParquetImpl(BaseImpl):
    def __init__(self) -> None:
        # since pandas is a dependency of fastparquet
        # we need to import on first use
        fastparquet = import_optional_dependency(
            "fastparquet", extra="fastparquet is required for parquet support."
        )
        self.api = fastparquet

    def write(
        self,
        df: DataFrame,
        path,
        compression: Literal["snappy", "gzip", "brotli"] | None = "snappy",
        index=None,
        partition_cols=None,
        storage_options: StorageOptions | None = None,
        filesystem=None,
        **kwargs,
    ) -> None:
        self.validate_dataframe(df)

        if "partition_on" in kwargs and partition_cols is not None:
            raise ValueError(
                "Cannot use both partition_on and "
                "partition_cols. Use partition_cols for partitioning data"
            )
        if "partition_on" in kwargs:
            partition_cols = kwargs.pop("partition_on")

        if partition_cols is not None:
            kwargs["file_scheme"] = "hive"

        if filesystem is not None:
            raise NotImplementedError(
                "filesystem is not implemented for the fastparquet engine."
            )

        # cannot use get_handle as write() does not accept file buffers
        path = stringify_path(path)
        if is_fsspec_url(path):
            fsspec = import_optional_dependency("fsspec")

            # if filesystem is provided by fsspec, file must be opened in 'wb' mode.
            kwargs["open_with"] = lambda path, _: fsspec.open(
                path, "wb", **(storage_options or {})
            ).open()
        elif storage_options:
            raise ValueError(
                "storage_options passed with file object or non-fsspec file path"
            )

        with catch_warnings(record=True):
            self.api.write(
                path,
                df,
                compression=compression,
                write_index=index,
                partition_on=partition_cols,
                **kwargs,
            )

    def read(
        self,
        path,
        columns=None,
        filters=None,
        storage_options: StorageOptions | None = None,
        filesystem=None,
        **kwargs,
    ) -> DataFrame:
        parquet_kwargs: dict[str, Any] = {}
        use_nullable_dtypes = kwargs.pop("use_nullable_dtypes", False)
        dtype_backend = kwargs.pop("dtype_backend", lib.no_default)
        # We are disabling nullable dtypes for fastparquet pending discussion
        parquet_kwargs["pandas_nulls"] = False
        if use_nullable_dtypes:
            raise ValueError(
                "The 'use_nullable_dtypes' argument is not supported for the "
                "fastparquet engine"
            )
        if dtype_backend is not lib.no_default:
            raise ValueError(
                "The 'dtype_backend' argument is not supported for the "
                "fastparquet engine"
            )
        if filesystem is not None:
            raise NotImplementedError(
                "filesystem is not implemented for the fastparquet engine."
            )
        path = stringify_path(path)
        handles = None
        if is_fsspec_url(path):
            fsspec = import_optional_dependency("fsspec")

            parquet_kwargs["fs"] = fsspec.open(path, "rb", **(storage_options or {})).fs
        elif isinstance(path, str) and not os.path.isdir(path):
            # use get_handle only when we are very certain that it is not a directory
            # fsspec resources can also point to directories
            # this branch is used for example when reading from non-fsspec URLs
            handles = get_handle(
                path, "rb", is_text=False, storage_options=storage_options
            )
            path = handles.handle

        try:
            parquet_file = self.api.ParquetFile(path, **parquet_kwargs)
            return parquet_file.to_pandas(columns=columns, filters=filters, **kwargs)
        finally:
            if handles is not None:
                handles.close()


@doc(storage_options=_shared_docs["storage_options"])
def to_parquet(
    df: DataFrame,
    path: FilePath | WriteBuffer[bytes] | None = None,
    engine: str = "auto",
    compression: str | None = "snappy",
    index: bool | None = None,
    storage_options: StorageOptions | None = None,
    partition_cols: list[str] | None = None,
    filesystem: Any = None,
    **kwargs,
) -> bytes | None:
    """
    Write a DataFrame to the parquet format.

    Parameters
    ----------
    df : DataFrame
    path : str, path object, file-like object, or None, default None
        String, path object (implementing ``os.PathLike[str]``), or file-like
        object implementing a binary ``write()`` function. If None, the result is
        returned as bytes. If a string, it will be used as Root Directory path
        when writing a partitioned dataset. The engine fastparquet does not
        accept file-like objects.
    engine : {{'auto', 'pyarrow', 'fastparquet'}}, default 'auto'
        Parquet library to use. If 'auto', then the option
        ``io.parquet.engine`` is used. The default ``io.parquet.engine``
        behavior is to try 'pyarrow', falling back to 'fastparquet' if
        'pyarrow' is unavailable.

        When using the ``'pyarrow'`` engine and no storage options are provided
        and a filesystem is implemented by both ``pyarrow.fs`` and ``fsspec``
        (e.g. "s3://"), then the ``pyarrow.fs`` filesystem is attempted first.
        Use the filesystem keyword with an instantiated fsspec filesystem
        if you wish to use its implementation.
    compression : {{'snappy', 'gzip', 'brotli', 'lz4', 'zstd', None}},
        default 'snappy'. Name of the compression to use. Use ``None``
        for no compression.
    index : bool, default None
        If ``True``, include the dataframe's index(es) in the file output. If
        ``False``, they will not be written to the file.
        If ``None``, similar to ``True`` the dataframe's index(es)
        will be saved. However, instead of being saved as values,
        the RangeIndex will be stored as a range in the metadata so it
        doesn't require much space and is faster. Other indexes will
        be included as columns in the file output.
    partition_cols : str or list, optional, default None
        Column names by which to partition the dataset.
        Columns are partitioned in the order they are given.
        Must be None if path is not a string.
    {storage_options}

    filesystem : fsspec or pyarrow filesystem, default None
        Filesystem object to use when reading the parquet file. Only implemented
        for ``engine="pyarrow"``.

        .. versionadded:: 2.1.0

    kwargs
        Additional keyword arguments passed to the engine

    Returns
    -------
    bytes if no path argument is provided else None
    """
    if isinstance(partition_cols, str):
        partition_cols = [partition_cols]
    impl = get_engine(engine)

    path_or_buf: FilePath | WriteBuffer[bytes] = io.BytesIO() if path is None else path

    impl.write(
        df,
        path_or_buf,
        compression=compression,
        index=index,
        partition_cols=partition_cols,
        storage_options=storage_options,
        filesystem=filesystem,
        **kwargs,
    )

    if path is None:
        assert isinstance(path_or_buf, io.BytesIO)
        return path_or_buf.getvalue()
    else:
        return None


@doc(storage_options=_shared_docs["storage_options"])
def read_parquet(
    path: FilePath | ReadBuffer[bytes],
    engine: str = "auto",
    columns: list[str] | None = None,
    storage_options: StorageOptions | None = None,
    use_nullable_dtypes: bool | lib.NoDefault = lib.no_default,
    dtype_backend: DtypeBackend | lib.NoDefault = lib.no_default,
    filesystem: Any = None,
    filters: list[tuple] | list[list[tuple]] | None = None,
    **kwargs,
) -> DataFrame:
    """
    Load a parquet object from the file path, returning a DataFrame.

    Parameters
    ----------
    path : str, path object or file-like object
        String, path object (implementing ``os.PathLike[str]``), or file-like
        object implementing a binary ``read()`` function.
        The string could be a URL. Valid URL schemes include http, ftp, s3,
        gs, and file. For file URLs, a host is expected. A local file could be:
        ``file://localhost/path/to/table.parquet``.
        A file URL can also be a path to a directory that contains multiple
        partitioned parquet files. Both pyarrow and fastparquet support
        paths to directories as well as file URLs. A directory path could be:
        ``file://localhost/path/to/tables`` or ``s3://bucket/partition_dir``.
    engine : {{'auto', 'pyarrow', 'fastparquet'}}, default 'auto'
        Parquet library to use. If 'auto', then the option
        ``io.parquet.engine`` is used. The default ``io.parquet.engine``
        behavior is to try 'pyarrow', falling back to 'fastparquet' if
        'pyarrow' is unavailable.

        When using the ``'pyarrow'`` engine and no storage options are provided
        and a filesystem is implemented by both ``pyarrow.fs`` and ``fsspec``
        (e.g. "s3://"), then the ``pyarrow.fs`` filesystem is attempted first.
        Use the filesystem keyword with an instantiated fsspec filesystem
        if you wish to use its implementation.
    columns : list, default=None
        If not None, only these columns will be read from the file.
    {storage_options}

        .. versionadded:: 1.3.0

    use_nullable_dtypes : bool, default False
        If True, use dtypes that use ``pd.NA`` as missing value indicator
        for the resulting DataFrame. (only applicable for the ``pyarrow``
        engine)
        As new dtypes are added that support ``pd.NA`` in the future, the
        output with this option will change to use those dtypes.
        Note: this is an experimental option, and behaviour (e.g. additional
        support dtypes) may change without notice.

        .. deprecated:: 2.0

    dtype_backend : {{'numpy_nullable', 'pyarrow'}}, default 'numpy_nullable'
        Back-end data type applied to the resultant :class:`DataFrame`
        (still experimental). Behaviour is as follows:

        * ``"numpy_nullable"``: returns nullable-dtype-backed :class:`DataFrame`
          (default).
        * ``"pyarrow"``: returns pyarrow-backed nullable :class:`ArrowDtype`
          DataFrame.

        .. versionadded:: 2.0

    filesystem : fsspec or pyarrow filesystem, default None
        Filesystem object to use when reading the parquet file. Only implemented
        for ``engine="pyarrow"``.

        .. versionadded:: 2.1.0

    filters : List[Tuple] or List[List[Tuple]], default None
        To filter out data.
        Filter syntax: [[(column, op, val), ...],...]
        where op is [==, =, >, >=, <, <=, !=, in, not in]
        The innermost tuples are transposed into a set of filters applied
        through an `AND` operation.
        The outer list combines these sets of filters through an `OR`
        operation.
        A single list of tuples can also be used, meaning that no `OR`
        operation between set of filters is to be conducted.

        Using this argument will NOT result in row-wise filtering of the final
        partitions unless ``engine="pyarrow"`` is also specified.  For
        other engines, filtering is only performed at the partition level, that is,
        to prevent the loading of some row-groups and/or files.

        .. versionadded:: 2.1.0

    **kwargs
        Any additional kwargs are passed to the engine.

    Returns
    -------
    DataFrame

    See Also
    --------
    DataFrame.to_parquet : Create a parquet object that serializes a DataFrame.

    Examples
    --------
    >>> original_df = pd.DataFrame(
    ...     {{"foo": range(5), "bar": range(5, 10)}}
    ...    )
    >>> original_df
       foo  bar
    0    0    5
    1    1    6
    2    2    7
    3    3    8
    4    4    9
    >>> df_parquet_bytes = original_df.to_parquet()
    >>> from io import BytesIO
    >>> restored_df = pd.read_parquet(BytesIO(df_parquet_bytes))
    >>> restored_df
       foo  bar
    0    0    5
    1    1    6
    2    2    7
    3    3    8
    4    4    9
    >>> restored_df.equals(original_df)
    True
    >>> restored_bar = pd.read_parquet(BytesIO(df_parquet_bytes), columns=["bar"])
    >>> restored_bar
        bar
    0    5
    1    6
    2    7
    3    8
    4    9
    >>> restored_bar.equals(original_df[['bar']])
    True

    The function uses `kwargs` that are passed directly to the engine.
    In the following example, we use the `filters` argument of the pyarrow
    engine to filter the rows of the DataFrame.

    Since `pyarrow` is the default engine, we can omit the `engine` argument.
    Note that the `filters` argument is implemented by the `pyarrow` engine,
    which can benefit from multithreading and also potentially be more
    economical in terms of memory.

    >>> sel = [("foo", ">", 2)]
    >>> restored_part = pd.read_parquet(BytesIO(df_parquet_bytes), filters=sel)
    >>> restored_part
        foo  bar
    0    3    8
    1    4    9
    """

    impl = get_engine(engine)

    if use_nullable_dtypes is not lib.no_default:
        msg = (
            "The argument 'use_nullable_dtypes' is deprecated and will be removed "
            "in a future version."
        )
        if use_nullable_dtypes is True:
            msg += (
                "Use dtype_backend='numpy_nullable' instead of use_nullable_dtype=True."
            )
        warnings.warn(msg, FutureWarning, stacklevel=find_stack_level())
    else:
        use_nullable_dtypes = False
    check_dtype_backend(dtype_backend)

    return impl.read(
        path,
        columns=columns,
        filters=filters,
        storage_options=storage_options,
        use_nullable_dtypes=use_nullable_dtypes,
        dtype_backend=dtype_backend,
        filesystem=filesystem,
        **kwargs,
    )
```
