## Supplementary software v0.2.1 for "Virtual control arms for paediatric myopia trials: external validation of axial-elongation models": __init__.py

```
from pandas.io.parsers.readers import (
    TextFileReader,
    TextParser,
    read_csv,
    read_fwf,
    read_table,
)

__all__ = ["TextFileReader", "TextParser", "read_csv", "read_fwf", "read_table"]
```
