## Supplementary software v0.2.1 for "Virtual control arms for paediatric myopia trials: external validation of axial-elongation models": arrow_parser_wrapper.py

```
from __future__ import annotations

from typing import TYPE_CHECKING
import warnings

from pandas._libs import lib
from pandas.compat._optional import import_optional_dependency
from pandas.errors import (
    ParserError,
    ParserWarning,
)
from pandas.util._exceptions import find_stack_level

from pandas.core.dtypes.common import pandas_dtype
from pandas.core.dtypes.inference import is_integer

from pandas.io._util import arrow_table_to_pandas
from pandas.io.parsers.base_parser import ParserBase

if TYPE_CHECKING:
    from pandas._typing import ReadBuffer

    from pandas import DataFrame


class ArrowParserWrapper(ParserBase):
    """
    Wrapper for the pyarrow engine for read_csv()
    """

    def __init__(self, src: ReadBuffer[bytes], **kwds) -> None:
        super().__init__(kwds)
        self.kwds = kwds
        self.src = src

        self._parse_kwds()

    def _parse_kwds(self) -> None:
        """
        Validates keywords before passing to pyarrow.
        """
        encoding: str | None = self.kwds.get("encoding")
        self.encoding = "utf-8" if encoding is None else encoding

        na_values = self.kwds["na_values"]
        if isinstance(na_values, dict):
            raise ValueError(
                "The pyarrow engine doesn't support passing a dict for na_values"
            )
        self.na_values = list(self.kwds["na_values"])

    def _get_pyarrow_options(self) -> None:
        """
        Rename some arguments to pass to pyarrow
        """
        mapping = {
            "usecols": "include_columns",
            "na_values": "null_values",
            "escapechar": "escape_char",
            "skip_blank_lines": "ignore_empty_lines",
            "decimal": "decimal_point",
            "quotechar": "quote_char",
        }
        for pandas_name, pyarrow_name in mapping.items():
            if pandas_name in self.kwds and self.kwds.get(pandas_name) is not None:
                self.kwds[pyarrow_name] = self.kwds.pop(pandas_name)

        # Date format handling
        # If we get a string, we need to convert it into a list for pyarrow
        # If we get a dict, we want to parse those separately
        date_format = self.date_format
        if isinstance(date_format, str):
            date_format = [date_format]
        else:
            # In case of dict, we don't want to propagate through, so
            # just set to pyarrow default of None

            # Ideally, in future we disable pyarrow dtype inference (read in as string)
            # to prevent misreads.
            date_format = None
        self.kwds["timestamp_parsers"] = date_format

        self.parse_options = {
            option_name: option_value
            for option_name, option_value in self.kwds.items()
            if option_value is not None
            and option_name
            in ("delimiter", "quote_char", "escape_char", "ignore_empty_lines")
        }

        on_bad_lines = self.kwds.get("on_bad_lines")
        if on_bad_lines is not None:
            if callable(on_bad_lines):
                self.parse_options["invalid_row_handler"] = on_bad_lines
            elif on_bad_lines == ParserBase.BadLineHandleMethod.ERROR:
                self.parse_options[
                    "invalid_row_handler"
                ] = None  # PyArrow raises an exception by default
            elif on_bad_lines == ParserBase.BadLineHandleMethod.WARN:

                def handle_warning(invalid_row) -> str:
                    warnings.warn(
                        f"Expected {invalid_row.expected_columns} columns, but found "
                        f"{invalid_row.actual_columns}: {invalid_row.text}",
                        ParserWarning,
                        stacklevel=find_stack_level(),
                    )
                    return "skip"

                self.parse_options["invalid_row_handler"] = handle_warning
            elif on_bad_lines == ParserBase.BadLineHandleMethod.SKIP:
                self.parse_options["invalid_row_handler"] = lambda _: "skip"

        self.convert_options = {
            option_name: option_value
            for option_name, option_value in self.kwds.items()
            if option_value is not None
            and option_name
            in (
                "include_columns",
                "null_values",
                "true_values",
                "false_values",
                "decimal_point",
                "timestamp_parsers",
            )
        }
        self.convert_options["strings_can_be_null"] = "" in self.kwds["null_values"]
        # autogenerated column names are prefixed with 'f' in pyarrow.csv
        if self.header is None and "include_columns" in self.convert_options:
            self.convert_options["include_columns"] = [
                f"f{n}" for n in self.convert_options["include_columns"]
            ]

        self.read_options = {
            "autogenerate_column_names": self.header is None,
            "skip_rows": self.header
            if self.header is not None
            else self.kwds["skiprows"],
            "encoding": self.encoding,
        }

    def _finalize_pandas_output(self, frame: DataFrame) -> DataFrame:
        """
        Processes data read in based on kwargs.

        Parameters
        ----------
        frame: DataFrame
            The DataFrame to process.

        Returns
        -------
        DataFrame
            The processed DataFrame.
        """
        num_cols = len(frame.columns)
        multi_index_named = True
        if self.header is None:
            if self.names is None:
                if self.header is None:
                    self.names = range(num_cols)
            if len(self.names) != num_cols:
                # usecols is passed through to pyarrow, we only handle index col here
                # The only way self.names is not the same length as number of cols is
                # if we have int index_col. We should just pad the names(they will get
                # removed anyways) to expected length then.
                columns_prefix = [str(x) for x in range(num_cols - len(self.names))]
                self.names = columns_prefix + self.names
                multi_index_named = False
            frame.columns = self.names
        # we only need the frame not the names
        _, frame = self._do_date_conversions(frame.columns, frame)
        if self.index_col is not None:
            index_to_set = self.index_col.copy()
            for i, item in enumerate(self.index_col):
                if is_integer(item):
                    index_to_set[i] = frame.columns[item]
                # String case
                elif item not in frame.columns:
                    raise ValueError(f"Index {item} invalid")

                # Process dtype for index_col and drop from dtypes
                if self.dtype is not None:
                    key, new_dtype = (
                        (item, self.dtype.get(item))
                        if self.dtype.get(item) is not None
                        else (frame.columns[item], self.dtype.get(frame.columns[item]))
                    )
                    if new_dtype is not None:
                        frame[key] = frame[key].astype(new_dtype)
                        del self.dtype[key]

            frame.set_index(index_to_set, drop=True, inplace=True)
            # Clear names if headerless and no name given
            if self.header is None and not multi_index_named:
                frame.index.names = [None] * len(frame.index.names)

        if self.dtype is not None:
            # Ignore non-existent columns from dtype mapping
            # like other parsers do
            if isinstance(self.dtype, dict):
                self.dtype = {
                    k: pandas_dtype(v)
                    for k, v in self.dtype.items()
                    if k in frame.columns
                }
            else:
                self.dtype = pandas_dtype(self.dtype)
            try:
                frame = frame.astype(self.dtype)
            except TypeError as e:
                # GH#44901 reraise to keep api consistent
                raise ValueError(e)
        return frame

    def _validate_usecols(self, usecols) -> None:
        if lib.is_list_like(usecols) and not all(isinstance(x, str) for x in usecols):
            raise ValueError(
                "The pyarrow engine does not allow 'usecols' to be integer "
                "column positions. Pass a list of string column names instead."
            )
        elif callable(usecols):
            raise ValueError(
                "The pyarrow engine does not allow 'usecols' to be a callable."
            )

    def read(self) -> DataFrame:
        """
        Reads the contents of a CSV file into a DataFrame and
        processes it according to the kwargs passed in the
        constructor.

        Returns
        -------
        DataFrame
            The DataFrame created from the CSV file.
        """
        pa = import_optional_dependency("pyarrow")
        pyarrow_csv = import_optional_dependency("pyarrow.csv")
        self._get_pyarrow_options()

        try:
            convert_options = pyarrow_csv.ConvertOptions(**self.convert_options)
        except TypeError:
            include = self.convert_options.get("include_columns", None)
            if include is not None:
                self._validate_usecols(include)

            nulls = self.convert_options.get("null_values", set())
            if not lib.is_list_like(nulls) or not all(
                isinstance(x, str) for x in nulls
            ):
                raise TypeError(
                    "The 'pyarrow' engine requires all na_values to be strings"
                )

            raise

        try:
            table = pyarrow_csv.read_csv(
                self.src,
                read_options=pyarrow_csv.ReadOptions(**self.read_options),
                parse_options=pyarrow_csv.ParseOptions(**self.parse_options),
                convert_options=convert_options,
            )
        except pa.ArrowInvalid as e:
            raise ParserError(e) from e

        dtype_backend = self.kwds["dtype_backend"]

        # Convert all pa.null() cols -> float64 (non nullable)
        # else Int64 (nullable case, see below)
        if dtype_backend is lib.no_default:
            new_schema = table.schema
            new_type = pa.float64()
            for i, arrow_type in enumerate(table.schema.types):
                if pa.types.is_null(arrow_type):
                    new_schema = new_schema.set(
                        i, new_schema.field(i).with_type(new_type)
                    )

            table = table.cast(new_schema)

        with warnings.catch_warnings():
            warnings.filterwarnings(
                "ignore",
                "make_block is deprecated",
                DeprecationWarning,
            )
            frame = arrow_table_to_pandas(
                table, dtype_backend=dtype_backend, null_to_int64=True
            )

        return self._finalize_pandas_output(frame)
```
