## Supplementary software v0.2.1 for "Virtual control arms for paediatric myopia trials: external validation of axial-elongation models": base_parser.py

```
from __future__ import annotations

from collections import defaultdict
from copy import copy
import csv
import datetime
from enum import Enum
import itertools
from typing import (
    TYPE_CHECKING,
    Any,
    Callable,
    cast,
    final,
    overload,
)
import warnings

import numpy as np

from pandas._libs import (
    lib,
    parsers,
)
import pandas._libs.ops as libops
from pandas._libs.parsers import STR_NA_VALUES
from pandas._libs.tslibs import parsing
from pandas.compat._optional import import_optional_dependency
from pandas.errors import (
    ParserError,
    ParserWarning,
)
from pandas.util._exceptions import find_stack_level

from pandas.core.dtypes.astype import astype_array
from pandas.core.dtypes.common import (
    ensure_object,
    is_bool_dtype,
    is_dict_like,
    is_extension_array_dtype,
    is_float_dtype,
    is_integer,
    is_integer_dtype,
    is_list_like,
    is_object_dtype,
    is_scalar,
    is_string_dtype,
    pandas_dtype,
)
from pandas.core.dtypes.dtypes import (
    CategoricalDtype,
    ExtensionDtype,
)
from pandas.core.dtypes.missing import isna

from pandas import (
    ArrowDtype,
    DataFrame,
    DatetimeIndex,
    StringDtype,
    concat,
)
from pandas.core import algorithms
from pandas.core.arrays import (
    ArrowExtensionArray,
    BaseMaskedArray,
    BooleanArray,
    Categorical,
    ExtensionArray,
    FloatingArray,
    IntegerArray,
)
from pandas.core.arrays.boolean import BooleanDtype
from pandas.core.indexes.api import (
    Index,
    MultiIndex,
    default_index,
    ensure_index_from_sequences,
)
from pandas.core.series import Series
from pandas.core.tools import datetimes as tools

from pandas.io.common import is_potential_multi_index

if TYPE_CHECKING:
    from collections.abc import (
        Hashable,
        Iterable,
        Mapping,
        Sequence,
    )

    from pandas._typing import (
        ArrayLike,
        DtypeArg,
        DtypeObj,
        Scalar,
    )


class ParserBase:
    class BadLineHandleMethod(Enum):
        ERROR = 0
        WARN = 1
        SKIP = 2

    _implicit_index: bool
    _first_chunk: bool
    keep_default_na: bool
    dayfirst: bool
    cache_dates: bool
    keep_date_col: bool
    usecols_dtype: str | None

    def __init__(self, kwds) -> None:
        self._implicit_index = False

        self.names = kwds.get("names")
        self.orig_names: Sequence[Hashable] | None = None

        self.index_col = kwds.get("index_col", None)
        self.unnamed_cols: set = set()
        self.index_names: Sequence[Hashable] | None = None
        self.col_names: Sequence[Hashable] | None = None

        self.parse_dates = _validate_parse_dates_arg(kwds.pop("parse_dates", False))
        self._parse_date_cols: Iterable = []
        self.date_parser = kwds.pop("date_parser", lib.no_default)
        self.date_format = kwds.pop("date_format", None)
        self.dayfirst = kwds.pop("dayfirst", False)
        self.keep_date_col = kwds.pop("keep_date_col", False)

        self.na_values = kwds.get("na_values")
        self.na_fvalues = kwds.get("na_fvalues")
        self.na_filter = kwds.get("na_filter", False)
        self.keep_default_na = kwds.get("keep_default_na", True)

        self.dtype = copy(kwds.get("dtype", None))
        self.converters = kwds.get("converters")
        self.dtype_backend = kwds.get("dtype_backend")

        self.true_values = kwds.get("true_values")
        self.false_values = kwds.get("false_values")
        self.cache_dates = kwds.pop("cache_dates", True)

        self._date_conv = _make_date_converter(
            date_parser=self.date_parser,
            date_format=self.date_format,
            dayfirst=self.dayfirst,
            cache_dates=self.cache_dates,
        )

        # validate header options for mi
        self.header = kwds.get("header")
        if is_list_like(self.header, allow_sets=False):
            if kwds.get("usecols"):
                raise ValueError(
                    "cannot specify usecols when specifying a multi-index header"
                )
            if kwds.get("names"):
                raise ValueError(
                    "cannot specify names when specifying a multi-index header"
                )

            # validate index_col that only contains integers
            if self.index_col is not None:
                # In this case we can pin down index_col as list[int]
                if is_integer(self.index_col):
                    self.index_col = [self.index_col]
                elif not (
                    is_list_like(self.index_col, allow_sets=False)
                    and all(map(is_integer, self.index_col))
                ):
                    raise ValueError(
                        "index_col must only contain row numbers "
                        "when specifying a multi-index header"
                    )
                else:
                    self.index_col = list(self.index_col)

        self._name_processed = False

        self._first_chunk = True

        self.usecols, self.usecols_dtype = self._validate_usecols_arg(kwds["usecols"])

        # Fallback to error to pass a sketchy test(test_override_set_noconvert_columns)
        # Normally, this arg would get pre-processed earlier on
        self.on_bad_lines = kwds.get("on_bad_lines", self.BadLineHandleMethod.ERROR)

    def _validate_parse_dates_presence(self, columns: Sequence[Hashable]) -> Iterable:
        """
        Check if parse_dates are in columns.

        If user has provided names for parse_dates, check if those columns
        are available.

        Parameters
        ----------
        columns : list
            List of names of the dataframe.

        Returns
        -------
        The names of the columns which will get parsed later if a dict or list
        is given as specification.

        Raises
        ------
        ValueError
            If column to parse_date is not in dataframe.

        """
        cols_needed: Iterable
        if is_dict_like(self.parse_dates):
            cols_needed = itertools.chain(*self.parse_dates.values())
        elif is_list_like(self.parse_dates):
            # a column in parse_dates could be represented
            # ColReference = Union[int, str]
            # DateGroups = List[ColReference]
            # ParseDates = Union[DateGroups, List[DateGroups],
            #     Dict[ColReference, DateGroups]]
            cols_needed = itertools.chain.from_iterable(
                col if is_list_like(col) and not isinstance(col, tuple) else [col]
                for col in self.parse_dates
            )
        else:
            cols_needed = []

        cols_needed = list(cols_needed)

        # get only columns that are references using names (str), not by index
        missing_cols = ", ".join(
            sorted(
                {
                    col
                    for col in cols_needed
                    if isinstance(col, str) and col not in columns
                }
            )
        )
        if missing_cols:
            raise ValueError(
                f"Missing column provided to 'parse_dates': '{missing_cols}'"
            )
        # Convert positions to actual column names
        return [
            col if (isinstance(col, str) or col in columns) else columns[col]
            for col in cols_needed
        ]

    def close(self) -> None:
        pass

    @final
    @property
    def _has_complex_date_col(self) -> bool:
        return isinstance(self.parse_dates, dict) or (
            isinstance(self.parse_dates, list)
            and len(self.parse_dates) > 0
            and isinstance(self.parse_dates[0], list)
        )

    @final
    def _should_parse_dates(self, i: int) -> bool:
        if lib.is_bool(self.parse_dates):
            return bool(self.parse_dates)
        else:
            if self.index_names is not None:
                name = self.index_names[i]
            else:
                name = None
            j = i if self.index_col is None else self.index_col[i]

            return (j in self.parse_dates) or (
                name is not None and name in self.parse_dates
            )

    @final
    def _extract_multi_indexer_columns(
        self,
        header,
        index_names: Sequence[Hashable] | None,
        passed_names: bool = False,
    ) -> tuple[
        Sequence[Hashable], Sequence[Hashable] | None, Sequence[Hashable] | None, bool
    ]:
        """
        Extract and return the names, index_names, col_names if the column
        names are a MultiIndex.

        Parameters
        ----------
        header: list of lists
            The header rows
        index_names: list, optional
            The names of the future index
        passed_names: bool, default False
            A flag specifying if names where passed

        """
        if len(header) < 2:
            return header[0], index_names, None, passed_names

        # the names are the tuples of the header that are not the index cols
        # 0 is the name of the index, assuming index_col is a list of column
        # numbers
        ic = self.index_col
        if ic is None:
            ic = []

        if not isinstance(ic, (list, tuple, np.ndarray)):
            ic = [ic]
        sic = set(ic)

        # clean the index_names
        index_names = header.pop(-1)
        index_names, _, _ = self._clean_index_names(index_names, self.index_col)

        # extract the columns
        field_count = len(header[0])

        # check if header lengths are equal
        if not all(len(header_iter) == field_count for header_iter in header[1:]):
            raise ParserError("Header rows must have an equal number of columns.")

        def extract(r):
            return tuple(r[i] for i in range(field_count) if i not in sic)

        columns = list(zip(*(extract(r) for r in header)))
        names = columns.copy()
        for single_ic in sorted(ic):
            names.insert(single_ic, single_ic)

        # Clean the column names (if we have an index_col).
        if len(ic):
            col_names = [
                r[ic[0]]
                if ((r[ic[0]] is not None) and r[ic[0]] not in self.unnamed_cols)
                else None
                for r in header
            ]
        else:
            col_names = [None] * len(header)

        passed_names = True

        return names, index_names, col_names, passed_names

    @final
    def _maybe_make_multi_index_columns(
        self,
        columns: Sequence[Hashable],
        col_names: Sequence[Hashable] | None = None,
    ) -> Sequence[Hashable] | MultiIndex:
        # possibly create a column mi here
        if is_potential_multi_index(columns):
            list_columns = cast(list[tuple], columns)
            return MultiIndex.from_tuples(list_columns, names=col_names)
        return columns

    @final
    def _make_index(
        self, data, alldata, columns, indexnamerow: list[Scalar] | None = None
    ) -> tuple[Index | None, Sequence[Hashable] | MultiIndex]:
        index: Index | None
        if not is_index_col(self.index_col) or not self.index_col:
            index = None

        elif not self._has_complex_date_col:
            simple_index = self._get_simple_index(alldata, columns)
            index = self._agg_index(simple_index)
        elif self._has_complex_date_col:
            if not self._name_processed:
                (self.index_names, _, self.index_col) = self._clean_index_names(
                    list(columns), self.index_col
                )
                self._name_processed = True
            date_index = self._get_complex_date_index(data, columns)
            index = self._agg_index(date_index, try_parse_dates=False)

        # add names for the index
        if indexnamerow:
            coffset = len(indexnamerow) - len(columns)
            assert index is not None
            index = index.set_names(indexnamerow[:coffset])

        # maybe create a mi on the columns
        columns = self._maybe_make_multi_index_columns(columns, self.col_names)

        return index, columns

    @final
    def _get_simple_index(self, data, columns):
        def ix(col):
            if not isinstance(col, str):
                return col
            raise ValueError(f"Index {col} invalid")

        to_remove = []
        index = []
        for idx in self.index_col:
            i = ix(idx)
            to_remove.append(i)
            index.append(data[i])

        # remove index items from content and columns, don't pop in
        # loop
        for i in sorted(to_remove, reverse=True):
            data.pop(i)
            if not self._implicit_index:
                columns.pop(i)

        return index

    @final
    def _get_complex_date_index(self, data, col_names):
        def _get_name(icol):
            if isinstance(icol, str):
                return icol

            if col_names is None:
                raise ValueError(f"Must supply column order to use {icol!s} as index")

            for i, c in enumerate(col_names):
                if i == icol:
                    return c

        to_remove = []
        index = []
        for idx in self.index_col:
            name = _get_name(idx)
            to_remove.append(name)
            index.append(data[name])

        # remove index items from content and columns, don't pop in
        # loop
        for c in sorted(to_remove, reverse=True):
            data.pop(c)
            col_names.remove(c)

        return index

    @final
    def _clean_mapping(self, mapping):
        """converts col numbers to names"""
        if not isinstance(mapping, dict):
            return mapping
        clean = {}
        # for mypy
        assert self.orig_names is not None

        for col, v in mapping.items():
            if isinstance(col, int) and col not in self.orig_names:
                col = self.orig_names[col]
            clean[col] = v
        if isinstance(mapping, defaultdict):
            remaining_cols = set(self.orig_names) - set(clean.keys())
            clean.update({col: mapping[col] for col in remaining_cols})
        return clean

    @final
    def _agg_index(self, index, try_parse_dates: bool = True) -> Index:
        arrays = []
        converters = self._clean_mapping(self.converters)

        if self.index_names is not None:
            names: Iterable = self.index_names
        else:
            names = itertools.cycle([None])
        for i, (arr, name) in enumerate(zip(index, names)):
            if try_parse_dates and self._should_parse_dates(i):
                arr = self._date_conv(
                    arr,
                    col=self.index_names[i] if self.index_names is not None else None,
                )

            if self.na_filter:
                col_na_values = self.na_values
                col_na_fvalues = self.na_fvalues
            else:
                col_na_values = set()
                col_na_fvalues = set()

            if isinstance(self.na_values, dict):
                assert self.index_names is not None
                col_name = self.index_names[i]
                if col_name is not None:
                    col_na_values, col_na_fvalues = _get_na_values(
                        col_name, self.na_values, self.na_fvalues, self.keep_default_na
                    )

            clean_dtypes = self._clean_mapping(self.dtype)

            cast_type = None
            index_converter = False
            if self.index_names is not None:
                if isinstance(clean_dtypes, dict):
                    cast_type = clean_dtypes.get(self.index_names[i], None)

                if isinstance(converters, dict):
                    index_converter = converters.get(self.index_names[i]) is not None

            try_num_bool = not (
                cast_type and is_string_dtype(cast_type) or index_converter
            )

            arr, _ = self._infer_types(
                arr, col_na_values | col_na_fvalues, cast_type is None, try_num_bool
            )
            if cast_type is not None:
                # Don't perform RangeIndex inference
                idx = Index(arr, name=name, dtype=cast_type)
            else:
                idx = ensure_index_from_sequences([arr], [name])
            arrays.append(idx)

        if len(arrays) == 1:
            return arrays[0]
        else:
            return MultiIndex.from_arrays(arrays)

    @final
    def _convert_to_ndarrays(
        self,
        dct: Mapping,
        na_values,
        na_fvalues,
        verbose: bool = False,
        converters=None,
        dtypes=None,
    ):
        result = {}
        for c, values in dct.items():
            conv_f = None if converters is None else converters.get(c, None)
            if isinstance(dtypes, dict):
                cast_type = dtypes.get(c, None)
            else:
                # single dtype or None
                cast_type = dtypes

            if self.na_filter:
                col_na_values, col_na_fvalues = _get_na_values(
                    c, na_values, na_fvalues, self.keep_default_na
                )
            else:
                col_na_values, col_na_fvalues = set(), set()

            if c in self._parse_date_cols:
                # GH#26203 Do not convert columns which get converted to dates
                # but replace nans to ensure to_datetime works
                mask = algorithms.isin(values, set(col_na_values) | col_na_fvalues)
                np.putmask(values, mask, np.nan)
                result[c] = values
                continue

            if conv_f is not None:
                # conv_f applied to data before inference
                if cast_type is not None:
                    warnings.warn(
                        (
                            "Both a converter and dtype were specified "
                            f"for column {c} - only the converter will be used."
                        ),
                        ParserWarning,
                        stacklevel=find_stack_level(),
                    )

                try:
                    values = lib.map_infer(values, conv_f)
                except ValueError:
                    mask = algorithms.isin(values, list(na_values)).view(np.uint8)
                    values = lib.map_infer_mask(values, conv_f, mask)

                cvals, na_count = self._infer_types(
                    values,
                    set(col_na_values) | col_na_fvalues,
                    cast_type is None,
                    try_num_bool=False,
                )
            else:
                is_ea = is_extension_array_dtype(cast_type)
                is_str_or_ea_dtype = is_ea or is_string_dtype(cast_type)
                # skip inference if specified dtype is object
                # or casting to an EA
                try_num_bool = not (cast_type and is_str_or_ea_dtype)

                # general type inference and conversion
                cvals, na_count = self._infer_types(
                    values,
                    set(col_na_values) | col_na_fvalues,
                    cast_type is None,
                    try_num_bool,
                )

                # type specified in dtype param or cast_type is an EA
                if cast_type is not None:
                    cast_type = pandas_dtype(cast_type)
                if cast_type and (cvals.dtype != cast_type or is_ea):
                    if not is_ea and na_count > 0:
                        if is_bool_dtype(cast_type):
                            raise ValueError(f"Bool column has NA values in column {c}")
                    cvals = self._cast_types(cvals, cast_type, c)

            result[c] = cvals
            if verbose and na_count:
                print(f"Filled {na_count} NA values in column {c!s}")
        return result

    @final
    def _set_noconvert_dtype_columns(
        self, col_indices: list[int], names: Sequence[Hashable]
    ) -> set[int]:
        """
        Set the columns that should not undergo dtype conversions.

        Currently, any column that is involved with date parsing will not
        undergo such conversions. If usecols is specified, the positions of the columns
        not to cast is relative to the usecols not to all columns.

        Parameters
        ----------
        col_indices: The indices specifying order and positions of the columns
        names: The column names which order is corresponding with the order
               of col_indices

        Returns
        -------
        A set of integers containing the positions of the columns not to convert.
        """
        usecols: list[int] | list[str] | None
        noconvert_columns = set()
        if self.usecols_dtype == "integer":
            # A set of integers will be converted to a list in
            # the correct order every single time.
            usecols = sorted(self.usecols)
        elif callable(self.usecols) or self.usecols_dtype not in ("empty", None):
            # The names attribute should have the correct columns
            # in the proper order for indexing with parse_dates.
            usecols = col_indices
        else:
            # Usecols is empty.
            usecols = None

        def _set(x) -> int:
            if usecols is not None and is_integer(x):
                x = usecols[x]

            if not is_integer(x):
                x = col_indices[names.index(x)]

            return x

        if isinstance(self.parse_dates, list):
            for val in self.parse_dates:
                if isinstance(val, list):
                    for k in val:
                        noconvert_columns.add(_set(k))
                else:
                    noconvert_columns.add(_set(val))

        elif isinstance(self.parse_dates, dict):
            for val in self.parse_dates.values():
                if isinstance(val, list):
                    for k in val:
                        noconvert_columns.add(_set(k))
                else:
                    noconvert_columns.add(_set(val))

        elif self.parse_dates:
            if isinstance(self.index_col, list):
                for k in self.index_col:
                    noconvert_columns.add(_set(k))
            elif self.index_col is not None:
                noconvert_columns.add(_set(self.index_col))

        return noconvert_columns

    @final
    def _infer_types(
        self, values, na_values, no_dtype_specified, try_num_bool: bool = True
    ) -> tuple[ArrayLike, int]:
        """
        Infer types of values, possibly casting

        Parameters
        ----------
        values : ndarray
        na_values : set
        no_dtype_specified: Specifies if we want to cast explicitly
        try_num_bool : bool, default try
           try to cast values to numeric (first preference) or boolean

        Returns
        -------
        converted : ndarray or ExtensionArray
        na_count : int
        """
        na_count = 0
        if issubclass(values.dtype.type, (np.number, np.bool_)):
            # If our array has numeric dtype, we don't have to check for strings in isin
            na_values = np.array([val for val in na_values if not isinstance(val, str)])
            mask = algorithms.isin(values, na_values)
            na_count = mask.astype("uint8", copy=False).sum()
            if na_count > 0:
                if is_integer_dtype(values):
                    values = values.astype(np.float64)
                np.putmask(values, mask, np.nan)
            return values, na_count

        dtype_backend = self.dtype_backend
        non_default_dtype_backend = (
            no_dtype_specified and dtype_backend is not lib.no_default
        )
        result: ArrayLike

        if try_num_bool and is_object_dtype(values.dtype):
            # exclude e.g DatetimeIndex here
            try:
                result, result_mask = lib.maybe_convert_numeric(
                    values,
                    na_values,
                    False,
                    convert_to_masked_nullable=non_default_dtype_backend,  # type: ignore[arg-type]
                )
            except (ValueError, TypeError):
                # e.g. encountering datetime string gets ValueError
                #  TypeError can be raised in floatify
                na_count = parsers.sanitize_objects(values, na_values)
                result = values
            else:
                if non_default_dtype_backend:
                    if result_mask is None:
                        result_mask = np.zeros(result.shape, dtype=np.bool_)

                    if result_mask.all():
                        result = IntegerArray(
                            np.ones(result_mask.shape, dtype=np.int64), result_mask
                        )
                    elif is_integer_dtype(result):
                        result = IntegerArray(result, result_mask)
                    elif is_bool_dtype(result):
                        result = BooleanArray(result, result_mask)
                    elif is_float_dtype(result):
                        result = FloatingArray(result, result_mask)

                    na_count = result_mask.sum()
                else:
                    na_count = isna(result).sum()
        else:
            result = values
            if values.dtype == np.object_:
                na_count = parsers.sanitize_objects(values, na_values)

        if result.dtype == np.object_ and try_num_bool:
            result, bool_mask = libops.maybe_convert_bool(
                np.asarray(values),
                true_values=self.true_values,
                false_values=self.false_values,
                convert_to_masked_nullable=non_default_dtype_backend,  # type: ignore[arg-type]
            )
            if result.dtype == np.bool_ and non_default_dtype_backend:
                if bool_mask is None:
                    bool_mask = np.zeros(result.shape, dtype=np.bool_)
                result = BooleanArray(result, bool_mask)
            elif result.dtype == np.object_ and non_default_dtype_backend:
                # read_excel sends array of datetime objects
                if not lib.is_datetime_array(result, skipna=True):
                    dtype = StringDtype()
                    cls = dtype.construct_array_type()
                    result = cls._from_sequence(values, dtype=dtype)

        if dtype_backend == "pyarrow":
            pa = import_optional_dependency("pyarrow")
            if isinstance(result, np.ndarray):
                result = ArrowExtensionArray(pa.array(result, from_pandas=True))
            elif isinstance(result, BaseMaskedArray):
                if result._mask.all():
                    # We want an arrow null array here
                    result = ArrowExtensionArray(pa.array([None] * len(result)))
                else:
                    result = ArrowExtensionArray(
                        pa.array(result._data, mask=result._mask)
                    )
            else:
                result = ArrowExtensionArray(
                    pa.array(result.to_numpy(), from_pandas=True)
                )

        return result, na_count

    @final
    def _cast_types(self, values: ArrayLike, cast_type: DtypeObj, column) -> ArrayLike:
        """
        Cast values to specified type

        Parameters
        ----------
        values : ndarray or ExtensionArray
        cast_type : np.dtype or ExtensionDtype
           dtype to cast values to
        column : string
            column name - used only for error reporting

        Returns
        -------
        converted : ndarray or ExtensionArray
        """
        if isinstance(cast_type, CategoricalDtype):
            known_cats = cast_type.categories is not None

            if not is_object_dtype(values.dtype) and not known_cats:
                # TODO: this is for consistency with
                # c-parser which parses all categories
                # as strings
                values = lib.ensure_string_array(
                    values, skipna=False, convert_na_value=False
                )

            cats = Index(values).unique().dropna()
            values = Categorical._from_inferred_categories(
                cats, cats.get_indexer(values), cast_type, true_values=self.true_values
            )

        # use the EA's implementation of casting
        elif isinstance(cast_type, ExtensionDtype):
            array_type = cast_type.construct_array_type()
            try:
                if isinstance(cast_type, BooleanDtype):
                    # error: Unexpected keyword argument "true_values" for
                    # "_from_sequence_of_strings" of "ExtensionArray"
                    return array_type._from_sequence_of_strings(  # type: ignore[call-arg]
                        values,
                        dtype=cast_type,
                        true_values=self.true_values,
                        false_values=self.false_values,
                    )
                else:
                    return array_type._from_sequence_of_strings(values, dtype=cast_type)
            except NotImplementedError as err:
                raise NotImplementedError(
                    f"Extension Array: {array_type} must implement "
                    "_from_sequence_of_strings in order to be used in parser methods"
                ) from err

        elif isinstance(values, ExtensionArray):
            values = values.astype(cast_type, copy=False)
        elif issubclass(cast_type.type, str):
            # TODO: why skipna=True here and False above? some tests depend
            #  on it here, but nothing fails if we change it above
            #  (as no tests get there as of 2022-12-06)
            values = lib.ensure_string_array(
                values, skipna=True, convert_na_value=False
            )
        else:
            try:
                values = astype_array(values, cast_type, copy=True)
            except ValueError as err:
                raise ValueError(
                    f"Unable to convert column {column} to type {cast_type}"
                ) from err
        return values

    @overload
    def _do_date_conversions(
        self,
        names: Index,
        data: DataFrame,
    ) -> tuple[Sequence[Hashable] | Index, DataFrame]:
        ...

    @overload
    def _do_date_conversions(
        self,
        names: Sequence[Hashable],
        data: Mapping[Hashable, ArrayLike],
    ) -> tuple[Sequence[Hashable], Mapping[Hashable, ArrayLike]]:
        ...

    @final
    def _do_date_conversions(
        self,
        names: Sequence[Hashable] | Index,
        data: Mapping[Hashable, ArrayLike] | DataFrame,
    ) -> tuple[Sequence[Hashable] | Index, Mapping[Hashable, ArrayLike] | DataFrame]:
        # returns data, columns

        if self.parse_dates is not None:
            data, names = _process_date_conversion(
                data,
                self._date_conv,
                self.parse_dates,
                self.index_col,
                self.index_names,
                names,
                keep_date_col=self.keep_date_col,
                dtype_backend=self.dtype_backend,
            )

        return names, data

    @final
    def _check_data_length(
        self,
        columns: Sequence[Hashable],
        data: Sequence[ArrayLike],
    ) -> None:
        """Checks if length of data is equal to length of column names.

        One set of trailing commas is allowed. self.index_col not False
        results in a ParserError previously when lengths do not match.

        Parameters
        ----------
        columns: list of column names
        data: list of array-likes containing the data column-wise.
        """
        if not self.index_col and len(columns) != len(data) and columns:
            empty_str = is_object_dtype(data[-1]) and data[-1] == ""
            # error: No overload variant of "__ror__" of "ndarray" matches
            # argument type "ExtensionArray"
            empty_str_or_na = empty_str | isna(data[-1])  # type: ignore[operator]
            if len(columns) == len(data) - 1 and np.all(empty_str_or_na):
                return
            warnings.warn(
                "Length of header or names does not match length of data. This leads "
                "to a loss of data with index_col=False.",
                ParserWarning,
                stacklevel=find_stack_level(),
            )

    @overload
    def _evaluate_usecols(
        self,
        usecols: set[int] | Callable[[Hashable], object],
        names: Sequence[Hashable],
    ) -> set[int]:
        ...

    @overload
    def _evaluate_usecols(
        self, usecols: set[str], names: Sequence[Hashable]
    ) -> set[str]:
        ...

    @final
    def _evaluate_usecols(
        self,
        usecols: Callable[[Hashable], object] | set[str] | set[int],
        names: Sequence[Hashable],
    ) -> set[str] | set[int]:
        """
        Check whether or not the 'usecols' parameter
        is a callable.  If so, enumerates the 'names'
        parameter and returns a set of indices for
        each entry in 'names' that evaluates to True.
        If not a callable, returns 'usecols'.
        """
        if callable(usecols):
            return {i for i, name in enumerate(names) if usecols(name)}
        return usecols

    @final
    def _validate_usecols_names(self, usecols, names: Sequence):
        """
        Validates that all usecols are present in a given
        list of names. If not, raise a ValueError that
        shows what usecols are missing.

        Parameters
        ----------
        usecols : iterable of usecols
            The columns to validate are present in names.
        names : iterable of names
            The column names to check against.

        Returns
        -------
        usecols : iterable of usecols
            The `usecols` parameter if the validation succeeds.

        Raises
        ------
        ValueError : Columns were missing. Error message will list them.
        """
        missing = [c for c in usecols if c not in names]
        if len(missing) > 0:
            raise ValueError(
                f"Usecols do not match columns, columns expected but not found: "
                f"{missing}"
            )

        return usecols

    @final
    def _validate_usecols_arg(self, usecols):
        """
        Validate the 'usecols' parameter.

        Checks whether or not the 'usecols' parameter contains all integers
        (column selection by index), strings (column by name) or is a callable.
        Raises a ValueError if that is not the case.

        Parameters
        ----------
        usecols : list-like, callable, or None
            List of columns to use when parsing or a callable that can be used
            to filter a list of table columns.

        Returns
        -------
        usecols_tuple : tuple
            A tuple of (verified_usecols, usecols_dtype).

            'verified_usecols' is either a set if an array-like is passed in or
            'usecols' if a callable or None is passed in.

            'usecols_dtype` is the inferred dtype of 'usecols' if an array-like
            is passed in or None if a callable or None is passed in.
        """
        msg = (
            "'usecols' must either be list-like of all strings, all unicode, "
            "all integers or a callable."
        )
        if usecols is not None:
            if callable(usecols):
                return usecols, None

            if not is_list_like(usecols):
                # see gh-20529
                #
                # Ensure it is iterable container but not string.
                raise ValueError(msg)

            usecols_dtype = lib.infer_dtype(usecols, skipna=False)

            if usecols_dtype not in ("empty", "integer", "string"):
                raise ValueError(msg)

            usecols = set(usecols)

            return usecols, usecols_dtype
        return usecols, None

    @final
    def _clean_index_names(self, columns, index_col) -> tuple[list | None, list, list]:
        if not is_index_col(index_col):
            return None, columns, index_col

        columns = list(columns)

        # In case of no rows and multiindex columns we have to set index_names to
        # list of Nones GH#38292
        if not columns:
            return [None] * len(index_col), columns, index_col

        cp_cols = list(columns)
        index_names: list[str | int | None] = []

        # don't mutate
        index_col = list(index_col)

        for i, c in enumerate(index_col):
            if isinstance(c, str):
                index_names.append(c)
                for j, name in enumerate(cp_cols):
                    if name == c:
                        index_col[i] = j
                        columns.remove(name)
                        break
            else:
                name = cp_cols[c]
                columns.remove(name)
                index_names.append(name)

        # Only clean index names that were placeholders.
        for i, name in enumerate(index_names):
            if isinstance(name, str) and name in self.unnamed_cols:
                index_names[i] = None

        return index_names, columns, index_col

    @final
    def _get_empty_meta(self, columns, dtype: DtypeArg | None = None):
        columns = list(columns)

        index_col = self.index_col
        index_names = self.index_names

        # Convert `dtype` to a defaultdict of some kind.
        # This will enable us to write `dtype[col_name]`
        # without worrying about KeyError issues later on.
        dtype_dict: defaultdict[Hashable, Any]
        if not is_dict_like(dtype):
            # if dtype == None, default will be object.
            dtype_dict = defaultdict(lambda: dtype)
        else:
            dtype = cast(dict, dtype)
            dtype_dict = defaultdict(
                lambda: None,
                {columns[k] if is_integer(k) else k: v for k, v in dtype.items()},
            )

        # Even though we have no data, the "index" of the empty DataFrame
        # could for example still be an empty MultiIndex. Thus, we need to
        # check whether we have any index columns specified, via either:
        #
        # 1) index_col (column indices)
        # 2) index_names (column names)
        #
        # Both must be non-null to ensure a successful construction. Otherwise,
        # we have to create a generic empty Index.
        index: Index
        if (index_col is None or index_col is False) or index_names is None:
            index = default_index(0)
        else:
            # TODO: We could return default_index(0) if dtype_dict[name] is None
            data = [
                Index([], name=name, dtype=dtype_dict[name]) for name in index_names
            ]
            if len(data) == 1:
                index = data[0]
            else:
                index = MultiIndex.from_arrays(data)
            index_col.sort()

            for i, n in enumerate(index_col):
                columns.pop(n - i)

        col_dict = {
            col_name: Series([], dtype=dtype_dict[col_name]) for col_name in columns
        }

        return index, columns, col_dict


def _make_date_converter(
    date_parser=lib.no_default,
    dayfirst: bool = False,
    cache_dates: bool = True,
    date_format: dict[Hashable, str] | str | None = None,
):
    if date_parser is not lib.no_default:
        warnings.warn(
            "The argument 'date_parser' is deprecated and will "
            "be removed in a future version. "
            "Please use 'date_format' instead, or read your data in as 'object' dtype "
            "and then call 'to_datetime'.",
            FutureWarning,
            stacklevel=find_stack_level(),
        )
    if date_parser is not lib.no_default and date_format is not None:
        raise TypeError("Cannot use both 'date_parser' and 'date_format'")

    def unpack_if_single_element(arg):
        # NumPy 1.25 deprecation: https://github.com/numpy/numpy/pull/10615
        if isinstance(arg, np.ndarray) and arg.ndim == 1 and len(arg) == 1:
            return arg[0]
        return arg

    def converter(*date_cols, col: Hashable):
        if len(date_cols) == 1 and date_cols[0].dtype.kind in "Mm":
            return date_cols[0]

        if date_parser is lib.no_default:
            strs = parsing.concat_date_cols(date_cols)
            date_fmt = (
                date_format.get(col) if isinstance(date_format, dict) else date_format
            )

            with warnings.catch_warnings():
                warnings.filterwarnings(
                    "ignore",
                    ".*parsing datetimes with mixed time zones will raise an error",
                    category=FutureWarning,
                )
                str_objs = ensure_object(strs)
                try:
                    result = tools.to_datetime(
                        str_objs,
                        format=date_fmt,
                        utc=False,
                        dayfirst=dayfirst,
                        cache=cache_dates,
                    )
                except (ValueError, TypeError):
                    # test_usecols_with_parse_dates4
                    return str_objs

            if isinstance(result, DatetimeIndex):
                arr = result.to_numpy()
                arr.flags.writeable = True
                return arr
            return result._values
        else:
            try:
                with warnings.catch_warnings():
                    warnings.filterwarnings(
                        "ignore",
                        ".*parsing datetimes with mixed time zones "
                        "will raise an error",
                        category=FutureWarning,
                    )
                    pre_parsed = date_parser(
                        *(unpack_if_single_element(arg) for arg in date_cols)
                    )
                    try:
                        result = tools.to_datetime(
                            pre_parsed,
                            cache=cache_dates,
                        )
                    except (ValueError, TypeError):
                        # test_read_csv_with_custom_date_parser
                        result = pre_parsed
                if isinstance(result, datetime.datetime):
                    raise Exception("scalar parser")
                return result
            except Exception:
                # e.g. test_datetime_fractional_seconds
                with warnings.catch_warnings():
                    warnings.filterwarnings(
                        "ignore",
                        ".*parsing datetimes with mixed time zones "
                        "will raise an error",
                        category=FutureWarning,
                    )
                    pre_parsed = parsing.try_parse_dates(
                        parsing.concat_date_cols(date_cols),
                        parser=date_parser,
                    )
                    try:
                        return tools.to_datetime(pre_parsed)
                    except (ValueError, TypeError):
                        # TODO: not reached in tests 2023-10-27; needed?
                        return pre_parsed

    return converter


parser_defaults = {
    "delimiter": None,
    "escapechar": None,
    "quotechar": '"',
    "quoting": csv.QUOTE_MINIMAL,
    "doublequote": True,
    "skipinitialspace": False,
    "lineterminator": None,
    "header": "infer",
    "index_col": None,
    "names": None,
    "skiprows": None,
    "skipfooter": 0,
    "nrows": None,
    "na_values": None,
    "keep_default_na": True,
    "true_values": None,
    "false_values": None,
    "converters": None,
    "dtype": None,
    "cache_dates": True,
    "thousands": None,
    "comment": None,
    "decimal": ".",
    # 'engine': 'c',
    "parse_dates": False,
    "keep_date_col": False,
    "dayfirst": False,
    "date_parser": lib.no_default,
    "date_format": None,
    "usecols": None,
    # 'iterator': False,
    "chunksize": None,
    "verbose": False,
    "encoding": None,
    "compression": None,
    "skip_blank_lines": True,
    "encoding_errors": "strict",
    "on_bad_lines": ParserBase.BadLineHandleMethod.ERROR,
    "dtype_backend": lib.no_default,
}


def _process_date_conversion(
    data_dict,
    converter: Callable,
    parse_spec,
    index_col,
    index_names,
    columns,
    keep_date_col: bool = False,
    dtype_backend=lib.no_default,
):
    def _isindex(colspec):
        return (isinstance(index_col, list) and colspec in index_col) or (
            isinstance(index_names, list) and colspec in index_names
        )

    new_cols = []
    new_data = {}

    orig_names = columns
    columns = list(columns)

    date_cols = set()

    if parse_spec is None or isinstance(parse_spec, bool):
        return data_dict, columns

    if isinstance(parse_spec, list):
        # list of column lists
        for colspec in parse_spec:
            if is_scalar(colspec) or isinstance(colspec, tuple):
                if isinstance(colspec, int) and colspec not in data_dict:
                    colspec = orig_names[colspec]
                if _isindex(colspec):
                    continue
                elif dtype_backend == "pyarrow":
                    import pyarrow as pa

                    dtype = data_dict[colspec].dtype
                    if isinstance(dtype, ArrowDtype) and (
                        pa.types.is_timestamp(dtype.pyarrow_dtype)
                        or pa.types.is_date(dtype.pyarrow_dtype)
                    ):
                        continue

                # Pyarrow engine returns Series which we need to convert to
                # numpy array before converter, its a no-op for other parsers
                data_dict[colspec] = converter(
                    np.asarray(data_dict[colspec]), col=colspec
                )
            else:
                new_name, col, old_names = _try_convert_dates(
                    converter, colspec, data_dict, orig_names
                )
                if new_name in data_dict:
                    raise ValueError(f"New date column already in dict {new_name}")
                new_data[new_name] = col
                new_cols.append(new_name)
                date_cols.update(old_names)

    elif isinstance(parse_spec, dict):
        # dict of new name to column list
        for new_name, colspec in parse_spec.items():
            if new_name in data_dict:
                raise ValueError(f"Date column {new_name} already in dict")

            _, col, old_names = _try_convert_dates(
                converter,
                colspec,
                data_dict,
                orig_names,
                target_name=new_name,
            )

            new_data[new_name] = col

            # If original column can be converted to date we keep the converted values
            # This can only happen if values are from single column
            if len(colspec) == 1:
                new_data[colspec[0]] = col

            new_cols.append(new_name)
            date_cols.update(old_names)

    if isinstance(data_dict, DataFrame):
        data_dict = concat([DataFrame(new_data), data_dict], axis=1, copy=False)
    else:
        data_dict.update(new_data)
    new_cols.extend(columns)

    if not keep_date_col:
        for c in list(date_cols):
            data_dict.pop(c)
            new_cols.remove(c)

    return data_dict, new_cols


def _try_convert_dates(
    parser: Callable, colspec, data_dict, columns, target_name: str | None = None
):
    colset = set(columns)
    colnames = []

    for c in colspec:
        if c in colset:
            colnames.append(c)
        elif isinstance(c, int) and c not in columns:
            colnames.append(columns[c])
        else:
            colnames.append(c)

    new_name: tuple | str
    if all(isinstance(x, tuple) for x in colnames):
        new_name = tuple(map("_".join, zip(*colnames)))
    else:
        new_name = "_".join([str(x) for x in colnames])
    to_parse = [np.asarray(data_dict[c]) for c in colnames if c in data_dict]

    new_col = parser(*to_parse, col=new_name if target_name is None else target_name)
    return new_name, new_col, colnames


def _get_na_values(col, na_values, na_fvalues, keep_default_na: bool):
    """
    Get the NaN values for a given column.

    Parameters
    ----------
    col : str
        The name of the column.
    na_values : array-like, dict
        The object listing the NaN values as strings.
    na_fvalues : array-like, dict
        The object listing the NaN values as floats.
    keep_default_na : bool
        If `na_values` is a dict, and the column is not mapped in the
        dictionary, whether to return the default NaN values or the empty set.

    Returns
    -------
    nan_tuple : A length-two tuple composed of

        1) na_values : the string NaN values for that column.
        2) na_fvalues : the float NaN values for that column.
    """
    if isinstance(na_values, dict):
        if col in na_values:
            return na_values[col], na_fvalues[col]
        else:
            if keep_default_na:
                return STR_NA_VALUES, set()

            return set(), set()
    else:
        return na_values, na_fvalues


def _validate_parse_dates_arg(parse_dates):
    """
    Check whether or not the 'parse_dates' parameter
    is a non-boolean scalar. Raises a ValueError if
    that is the case.
    """
    msg = (
        "Only booleans, lists, and dictionaries are accepted "
        "for the 'parse_dates' parameter"
    )

    if not (
        parse_dates is None
        or lib.is_bool(parse_dates)
        or isinstance(parse_dates, (list, dict))
    ):
        raise TypeError(msg)

    return parse_dates


def is_index_col(col) -> bool:
    return col is not None and col is not False
```
