## Supplementary software v0.2.1 for "Virtual control arms for paediatric myopia trials: external validation of axial-elongation models": c_parser_wrapper.py

```
from __future__ import annotations

from collections import defaultdict
from typing import TYPE_CHECKING
import warnings

import numpy as np

from pandas._libs import (
    lib,
    parsers,
)
from pandas.compat._optional import import_optional_dependency
from pandas.errors import DtypeWarning
from pandas.util._exceptions import find_stack_level

from pandas.core.dtypes.common import pandas_dtype
from pandas.core.dtypes.concat import (
    concat_compat,
    union_categoricals,
)
from pandas.core.dtypes.dtypes import CategoricalDtype

from pandas.core.indexes.api import ensure_index_from_sequences

from pandas.io.common import (
    dedup_names,
    is_potential_multi_index,
)
from pandas.io.parsers.base_parser import (
    ParserBase,
    ParserError,
    is_index_col,
)

if TYPE_CHECKING:
    from collections.abc import (
        Hashable,
        Mapping,
        Sequence,
    )

    from pandas._typing import (
        ArrayLike,
        DtypeArg,
        DtypeObj,
        ReadCsvBuffer,
    )

    from pandas import (
        Index,
        MultiIndex,
    )


class CParserWrapper(ParserBase):
    low_memory: bool
    _reader: parsers.TextReader

    def __init__(self, src: ReadCsvBuffer[str], **kwds) -> None:
        super().__init__(kwds)
        self.kwds = kwds
        kwds = kwds.copy()

        self.low_memory = kwds.pop("low_memory", False)

        # #2442
        # error: Cannot determine type of 'index_col'
        kwds["allow_leading_cols"] = (
            self.index_col is not False  # type: ignore[has-type]
        )

        # GH20529, validate usecol arg before TextReader
        kwds["usecols"] = self.usecols

        # Have to pass int, would break tests using TextReader directly otherwise :(
        kwds["on_bad_lines"] = self.on_bad_lines.value

        for key in (
            "storage_options",
            "encoding",
            "memory_map",
            "compression",
        ):
            kwds.pop(key, None)

        kwds["dtype"] = ensure_dtype_objs(kwds.get("dtype", None))
        if "dtype_backend" not in kwds or kwds["dtype_backend"] is lib.no_default:
            kwds["dtype_backend"] = "numpy"
        if kwds["dtype_backend"] == "pyarrow":
            # Fail here loudly instead of in cython after reading
            import_optional_dependency("pyarrow")
        self._reader = parsers.TextReader(src, **kwds)

        self.unnamed_cols = self._reader.unnamed_cols

        # error: Cannot determine type of 'names'
        passed_names = self.names is None  # type: ignore[has-type]

        if self._reader.header is None:
            self.names = None
        else:
            # error: Cannot determine type of 'names'
            # error: Cannot determine type of 'index_names'
            (
                self.names,  # type: ignore[has-type]
                self.index_names,
                self.col_names,
                passed_names,
            ) = self._extract_multi_indexer_columns(
                self._reader.header,
                self.index_names,  # type: ignore[has-type]
                passed_names,
            )

        # error: Cannot determine type of 'names'
        if self.names is None:  # type: ignore[has-type]
            self.names = list(range(self._reader.table_width))

        # gh-9755
        #
        # need to set orig_names here first
        # so that proper indexing can be done
        # with _set_noconvert_columns
        #
        # once names has been filtered, we will
        # then set orig_names again to names
        # error: Cannot determine type of 'names'
        self.orig_names = self.names[:]  # type: ignore[has-type]

        if self.usecols:
            usecols = self._evaluate_usecols(self.usecols, self.orig_names)

            # GH 14671
            # assert for mypy, orig_names is List or None, None would error in issubset
            assert self.orig_names is not None
            if self.usecols_dtype == "string" and not set(usecols).issubset(
                self.orig_names
            ):
                self._validate_usecols_names(usecols, self.orig_names)

            # error: Cannot determine type of 'names'
            if len(self.names) > len(usecols):  # type: ignore[has-type]
                # error: Cannot determine type of 'names'
                self.names = [  # type: ignore[has-type]
                    n
                    # error: Cannot determine type of 'names'
                    for i, n in enumerate(self.names)  # type: ignore[has-type]
                    if (i in usecols or n in usecols)
                ]

            # error: Cannot determine type of 'names'
            if len(self.names) < len(usecols):  # type: ignore[has-type]
                # error: Cannot determine type of 'names'
                self._validate_usecols_names(
                    usecols,
                    self.names,  # type: ignore[has-type]
                )

        # error: Cannot determine type of 'names'
        self._validate_parse_dates_presence(self.names)  # type: ignore[has-type]
        self._set_noconvert_columns()

        # error: Cannot determine type of 'names'
        self.orig_names = self.names  # type: ignore[has-type]

        if not self._has_complex_date_col:
            # error: Cannot determine type of 'index_col'
            if self._reader.leading_cols == 0 and is_index_col(
                self.index_col  # type: ignore[has-type]
            ):
                self._name_processed = True
                (
                    index_names,
                    # error: Cannot determine type of 'names'
                    self.names,  # type: ignore[has-type]
                    self.index_col,
                ) = self._clean_index_names(
                    # error: Cannot determine type of 'names'
                    self.names,  # type: ignore[has-type]
                    # error: Cannot determine type of 'index_col'
                    self.index_col,  # type: ignore[has-type]
                )

                if self.index_names is None:
                    self.index_names = index_names

            if self._reader.header is None and not passed_names:
                assert self.index_names is not None
                self.index_names = [None] * len(self.index_names)

        self._implicit_index = self._reader.leading_cols > 0

    def close(self) -> None:
        # close handles opened by C parser
        try:
            self._reader.close()
        except ValueError:
            pass

    def _set_noconvert_columns(self) -> None:
        """
        Set the columns that should not undergo dtype conversions.

        Currently, any column that is involved with date parsing will not
        undergo such conversions.
        """
        assert self.orig_names is not None
        # error: Cannot determine type of 'names'

        # much faster than using orig_names.index(x) xref GH#44106
        names_dict = {x: i for i, x in enumerate(self.orig_names)}
        col_indices = [names_dict[x] for x in self.names]  # type: ignore[has-type]
        # error: Cannot determine type of 'names'
        noconvert_columns = self._set_noconvert_dtype_columns(
            col_indices,
            self.names,  # type: ignore[has-type]
        )
        for col in noconvert_columns:
            self._reader.set_noconvert(col)

    def read(
        self,
        nrows: int | None = None,
    ) -> tuple[
        Index | MultiIndex | None,
        Sequence[Hashable] | MultiIndex,
        Mapping[Hashable, ArrayLike],
    ]:
        index: Index | MultiIndex | None
        column_names: Sequence[Hashable] | MultiIndex
        try:
            if self.low_memory:
                chunks = self._reader.read_low_memory(nrows)
                # destructive to chunks
                data = _concatenate_chunks(chunks)

            else:
                data = self._reader.read(nrows)
        except StopIteration:
            if self._first_chunk:
                self._first_chunk = False
                names = dedup_names(
                    self.orig_names,
                    is_potential_multi_index(self.orig_names, self.index_col),
                )
                index, columns, col_dict = self._get_empty_meta(
                    names,
                    dtype=self.dtype,
                )
                columns = self._maybe_make_multi_index_columns(columns, self.col_names)

                if self.usecols is not None:
                    columns = self._filter_usecols(columns)

                col_dict = {k: v for k, v in col_dict.items() if k in columns}

                return index, columns, col_dict

            else:
                self.close()
                raise

        # Done with first read, next time raise StopIteration
        self._first_chunk = False

        # error: Cannot determine type of 'names'
        names = self.names  # type: ignore[has-type]

        if self._reader.leading_cols:
            if self._has_complex_date_col:
                raise NotImplementedError("file structure not yet supported")

            # implicit index, no index names
            arrays = []

            if self.index_col and self._reader.leading_cols != len(self.index_col):
                raise ParserError(
                    "Could not construct index. Requested to use "
                    f"{len(self.index_col)} number of columns, but "
                    f"{self._reader.leading_cols} left to parse."
                )

            for i in range(self._reader.leading_cols):
                if self.index_col is None:
                    values = data.pop(i)
                else:
                    values = data.pop(self.index_col[i])

                values = self._maybe_parse_dates(values, i, try_parse_dates=True)
                arrays.append(values)

            index = ensure_index_from_sequences(arrays)

            if self.usecols is not None:
                names = self._filter_usecols(names)

            names = dedup_names(names, is_potential_multi_index(names, self.index_col))

            # rename dict keys
            data_tups = sorted(data.items())
            data = {k: v for k, (i, v) in zip(names, data_tups)}

            column_names, date_data = self._do_date_conversions(names, data)

            # maybe create a mi on the columns
            column_names = self._maybe_make_multi_index_columns(
                column_names, self.col_names
            )

        else:
            # rename dict keys
            data_tups = sorted(data.items())

            # ugh, mutation

            # assert for mypy, orig_names is List or None, None would error in list(...)
            assert self.orig_names is not None
            names = list(self.orig_names)
            names = dedup_names(names, is_potential_multi_index(names, self.index_col))

            if self.usecols is not None:
                names = self._filter_usecols(names)

            # columns as list
            alldata = [x[1] for x in data_tups]
            if self.usecols is None:
                self._check_data_length(names, alldata)

            data = {k: v for k, (i, v) in zip(names, data_tups)}

            names, date_data = self._do_date_conversions(names, data)
            index, column_names = self._make_index(date_data, alldata, names)

        return index, column_names, date_data

    def _filter_usecols(self, names: Sequence[Hashable]) -> Sequence[Hashable]:
        # hackish
        usecols = self._evaluate_usecols(self.usecols, names)
        if usecols is not None and len(names) != len(usecols):
            names = [
                name for i, name in enumerate(names) if i in usecols or name in usecols
            ]
        return names

    def _maybe_parse_dates(self, values, index: int, try_parse_dates: bool = True):
        if try_parse_dates and self._should_parse_dates(index):
            values = self._date_conv(
                values,
                col=self.index_names[index] if self.index_names is not None else None,
            )
        return values


def _concatenate_chunks(chunks: list[dict[int, ArrayLike]]) -> dict:
    """
    Concatenate chunks of data read with low_memory=True.

    The tricky part is handling Categoricals, where different chunks
    may have different inferred categories.
    """
    names = list(chunks[0].keys())
    warning_columns = []

    result: dict = {}
    for name in names:
        arrs = [chunk.pop(name) for chunk in chunks]
        # Check each arr for consistent types.
        dtypes = {a.dtype for a in arrs}
        non_cat_dtypes = {x for x in dtypes if not isinstance(x, CategoricalDtype)}

        dtype = dtypes.pop()
        if isinstance(dtype, CategoricalDtype):
            result[name] = union_categoricals(arrs, sort_categories=False)
        else:
            result[name] = concat_compat(arrs)
            if len(non_cat_dtypes) > 1 and result[name].dtype == np.dtype(object):
                warning_columns.append(str(name))

    if warning_columns:
        warning_names = ",".join(warning_columns)
        warning_message = " ".join(
            [
                f"Columns ({warning_names}) have mixed types. "
                f"Specify dtype option on import or set low_memory=False."
            ]
        )
        warnings.warn(warning_message, DtypeWarning, stacklevel=find_stack_level())
    return result


def ensure_dtype_objs(
    dtype: DtypeArg | dict[Hashable, DtypeArg] | None
) -> DtypeObj | dict[Hashable, DtypeObj] | None:
    """
    Ensure we have either None, a dtype object, or a dictionary mapping to
    dtype objects.
    """
    if isinstance(dtype, defaultdict):
        # "None" not callable  [misc]
        default_dtype = pandas_dtype(dtype.default_factory())  # type: ignore[misc]
        dtype_converted: defaultdict = defaultdict(lambda: default_dtype)
        for key in dtype.keys():
            dtype_converted[key] = pandas_dtype(dtype[key])
        return dtype_converted
    elif isinstance(dtype, dict):
        return {k: pandas_dtype(dtype[k]) for k in dtype}
    elif dtype is not None:
        return pandas_dtype(dtype)
    return dtype
```
