## Supplementary software v0.2.1 for "Virtual control arms for paediatric myopia trials: external validation of axial-elongation models": python_parser.py

```
from __future__ import annotations

from collections import (
    abc,
    defaultdict,
)
from collections.abc import (
    Hashable,
    Iterator,
    Mapping,
    Sequence,
)
import csv
from io import StringIO
import re
from typing import (
    IO,
    TYPE_CHECKING,
    DefaultDict,
    Literal,
    cast,
)
import warnings

import numpy as np

from pandas._libs import lib
from pandas.errors import (
    EmptyDataError,
    ParserError,
    ParserWarning,
)
from pandas.util._decorators import cache_readonly
from pandas.util._exceptions import find_stack_level

from pandas.core.dtypes.common import (
    is_bool_dtype,
    is_integer,
    is_numeric_dtype,
)
from pandas.core.dtypes.inference import is_dict_like

from pandas.io.common import (
    dedup_names,
    is_potential_multi_index,
)
from pandas.io.parsers.base_parser import (
    ParserBase,
    parser_defaults,
)

if TYPE_CHECKING:
    from pandas._typing import (
        ArrayLike,
        ReadCsvBuffer,
        Scalar,
    )

    from pandas import (
        Index,
        MultiIndex,
    )

# BOM character (byte order mark)
# This exists at the beginning of a file to indicate endianness
# of a file (stream). Unfortunately, this marker screws up parsing,
# so we need to remove it if we see it.
_BOM = "\ufeff"


class PythonParser(ParserBase):
    _no_thousands_columns: set[int]

    def __init__(self, f: ReadCsvBuffer[str] | list, **kwds) -> None:
        """
        Workhorse function for processing nested list into DataFrame
        """
        super().__init__(kwds)

        self.data: Iterator[str] | None = None
        self.buf: list = []
        self.pos = 0
        self.line_pos = 0

        self.skiprows = kwds["skiprows"]

        if callable(self.skiprows):
            self.skipfunc = self.skiprows
        else:
            self.skipfunc = lambda x: x in self.skiprows

        self.skipfooter = _validate_skipfooter_arg(kwds["skipfooter"])
        self.delimiter = kwds["delimiter"]

        self.quotechar = kwds["quotechar"]
        if isinstance(self.quotechar, str):
            self.quotechar = str(self.quotechar)

        self.escapechar = kwds["escapechar"]
        self.doublequote = kwds["doublequote"]
        self.skipinitialspace = kwds["skipinitialspace"]
        self.lineterminator = kwds["lineterminator"]
        self.quoting = kwds["quoting"]
        self.skip_blank_lines = kwds["skip_blank_lines"]

        self.has_index_names = False
        if "has_index_names" in kwds:
            self.has_index_names = kwds["has_index_names"]

        self.verbose = kwds["verbose"]

        self.thousands = kwds["thousands"]
        self.decimal = kwds["decimal"]

        self.comment = kwds["comment"]

        # Set self.data to something that can read lines.
        if isinstance(f, list):
            # read_excel: f is a list
            self.data = cast(Iterator[str], f)
        else:
            assert hasattr(f, "readline")
            self.data = self._make_reader(f)

        # Get columns in two steps: infer from data, then
        # infer column indices from self.usecols if it is specified.
        self._col_indices: list[int] | None = None
        columns: list[list[Scalar | None]]
        (
            columns,
            self.num_original_columns,
            self.unnamed_cols,
        ) = self._infer_columns()

        # Now self.columns has the set of columns that we will process.
        # The original set is stored in self.original_columns.
        # error: Cannot determine type of 'index_names'
        (
            self.columns,
            self.index_names,
            self.col_names,
            _,
        ) = self._extract_multi_indexer_columns(
            columns,
            self.index_names,  # type: ignore[has-type]
        )

        # get popped off for index
        self.orig_names: list[Hashable] = list(self.columns)

        # needs to be cleaned/refactored
        # multiple date column thing turning into a real spaghetti factory

        if not self._has_complex_date_col:
            (index_names, self.orig_names, self.columns) = self._get_index_name()
            self._name_processed = True
            if self.index_names is None:
                self.index_names = index_names

        if self._col_indices is None:
            self._col_indices = list(range(len(self.columns)))

        self._parse_date_cols = self._validate_parse_dates_presence(self.columns)
        self._no_thousands_columns = self._set_no_thousand_columns()

        if len(self.decimal) != 1:
            raise ValueError("Only length-1 decimal markers supported")

    @cache_readonly
    def num(self) -> re.Pattern:
        decimal = re.escape(self.decimal)
        if self.thousands is None:
            regex = rf"^[\-\+]?[0-9]*({decimal}[0-9]*)?([0-9]?(E|e)\-?[0-9]+)?$"
        else:
            thousands = re.escape(self.thousands)
            regex = (
                rf"^[\-\+]?([0-9]+{thousands}|[0-9])*({decimal}[0-9]*)?"
                rf"([0-9]?(E|e)\-?[0-9]+)?$"
            )
        return re.compile(regex)

    def _make_reader(self, f: IO[str] | ReadCsvBuffer[str]):
        sep = self.delimiter

        if sep is None or len(sep) == 1:
            if self.lineterminator:
                raise ValueError(
                    "Custom line terminators not supported in python parser (yet)"
                )

            class MyDialect(csv.Dialect):
                delimiter = self.delimiter
                quotechar = self.quotechar
                escapechar = self.escapechar
                doublequote = self.doublequote
                skipinitialspace = self.skipinitialspace
                quoting = self.quoting
                lineterminator = "\n"

            dia = MyDialect

            if sep is not None:
                dia.delimiter = sep
            else:
                # attempt to sniff the delimiter from the first valid line,
                # i.e. no comment line and not in skiprows
                line = f.readline()
                lines = self._check_comments([[line]])[0]
                while self.skipfunc(self.pos) or not lines:
                    self.pos += 1
                    line = f.readline()
                    lines = self._check_comments([[line]])[0]
                lines_str = cast(list[str], lines)

                # since `line` was a string, lines will be a list containing
                # only a single string
                line = lines_str[0]

                self.pos += 1
                self.line_pos += 1
                sniffed = csv.Sniffer().sniff(line)
                dia.delimiter = sniffed.delimiter

                # Note: encoding is irrelevant here
                line_rdr = csv.reader(StringIO(line), dialect=dia)
                self.buf.extend(list(line_rdr))

            # Note: encoding is irrelevant here
            reader = csv.reader(f, dialect=dia, strict=True)

        else:

            def _read():
                line = f.readline()
                pat = re.compile(sep)

                yield pat.split(line.strip())

                for line in f:
                    yield pat.split(line.strip())

            reader = _read()

        return reader

    def read(
        self, rows: int | None = None
    ) -> tuple[
        Index | None, Sequence[Hashable] | MultiIndex, Mapping[Hashable, ArrayLike]
    ]:
        try:
            content = self._get_lines(rows)
        except StopIteration:
            if self._first_chunk:
                content = []
            else:
                self.close()
                raise

        # done with first read, next time raise StopIteration
        self._first_chunk = False

        columns: Sequence[Hashable] = list(self.orig_names)
        if not len(content):  # pragma: no cover
            # DataFrame with the right metadata, even though it's length 0
            # error: Cannot determine type of 'index_col'
            names = dedup_names(
                self.orig_names,
                is_potential_multi_index(
                    self.orig_names,
                    self.index_col,  # type: ignore[has-type]
                ),
            )
            index, columns, col_dict = self._get_empty_meta(
                names,
                self.dtype,
            )
            conv_columns = self._maybe_make_multi_index_columns(columns, self.col_names)
            return index, conv_columns, col_dict

        # handle new style for names in index
        count_empty_content_vals = count_empty_vals(content[0])
        indexnamerow = None
        if self.has_index_names and count_empty_content_vals == len(columns):
            indexnamerow = content[0]
            content = content[1:]

        alldata = self._rows_to_cols(content)
        data, columns = self._exclude_implicit_index(alldata)

        conv_data = self._convert_data(data)
        columns, conv_data = self._do_date_conversions(columns, conv_data)

        index, result_columns = self._make_index(
            conv_data, alldata, columns, indexnamerow
        )

        return index, result_columns, conv_data

    def _exclude_implicit_index(
        self,
        alldata: list[np.ndarray],
    ) -> tuple[Mapping[Hashable, np.ndarray], Sequence[Hashable]]:
        # error: Cannot determine type of 'index_col'
        names = dedup_names(
            self.orig_names,
            is_potential_multi_index(
                self.orig_names,
                self.index_col,  # type: ignore[has-type]
            ),
        )

        offset = 0
        if self._implicit_index:
            # error: Cannot determine type of 'index_col'
            offset = len(self.index_col)  # type: ignore[has-type]

        len_alldata = len(alldata)
        self._check_data_length(names, alldata)

        return {
            name: alldata[i + offset] for i, name in enumerate(names) if i < len_alldata
        }, names

    # legacy
    def get_chunk(
        self, size: int | None = None
    ) -> tuple[
        Index | None, Sequence[Hashable] | MultiIndex, Mapping[Hashable, ArrayLike]
    ]:
        if size is None:
            # error: "PythonParser" has no attribute "chunksize"
            size = self.chunksize  # type: ignore[attr-defined]
        return self.read(rows=size)

    def _convert_data(
        self,
        data: Mapping[Hashable, np.ndarray],
    ) -> Mapping[Hashable, ArrayLike]:
        # apply converters
        clean_conv = self._clean_mapping(self.converters)
        clean_dtypes = self._clean_mapping(self.dtype)

        # Apply NA values.
        clean_na_values = {}
        clean_na_fvalues = {}

        if isinstance(self.na_values, dict):
            for col in self.na_values:
                na_value = self.na_values[col]
                na_fvalue = self.na_fvalues[col]

                if isinstance(col, int) and col not in self.orig_names:
                    col = self.orig_names[col]

                clean_na_values[col] = na_value
                clean_na_fvalues[col] = na_fvalue
        else:
            clean_na_values = self.na_values
            clean_na_fvalues = self.na_fvalues

        return self._convert_to_ndarrays(
            data,
            clean_na_values,
            clean_na_fvalues,
            self.verbose,
            clean_conv,
            clean_dtypes,
        )

    @cache_readonly
    def _have_mi_columns(self) -> bool:
        if self.header is None:
            return False

        header = self.header
        if isinstance(header, (list, tuple, np.ndarray)):
            return len(header) > 1
        else:
            return False

    def _infer_columns(
        self,
    ) -> tuple[list[list[Scalar | None]], int, set[Scalar | None]]:
        names = self.names
        num_original_columns = 0
        clear_buffer = True
        unnamed_cols: set[Scalar | None] = set()

        if self.header is not None:
            header = self.header
            have_mi_columns = self._have_mi_columns

            if isinstance(header, (list, tuple, np.ndarray)):
                # we have a mi columns, so read an extra line
                if have_mi_columns:
                    header = list(header) + [header[-1] + 1]
            else:
                header = [header]

            columns: list[list[Scalar | None]] = []
            for level, hr in enumerate(header):
                try:
                    line = self._buffered_line()

                    while self.line_pos <= hr:
                        line = self._next_line()

                except StopIteration as err:
                    if 0 < self.line_pos <= hr and (
                        not have_mi_columns or hr != header[-1]
                    ):
                        # If no rows we want to raise a different message and if
                        # we have mi columns, the last line is not part of the header
                        joi = list(map(str, header[:-1] if have_mi_columns else header))
                        msg = f"[{','.join(joi)}], len of {len(joi)}, "
                        raise ValueError(
                            f"Passed header={msg}"
                            f"but only {self.line_pos} lines in file"
                        ) from err

                    # We have an empty file, so check
                    # if columns are provided. That will
                    # serve as the 'line' for parsing
                    if have_mi_columns and hr > 0:
                        if clear_buffer:
                            self._clear_buffer()
                        columns.append([None] * len(columns[-1]))
                        return columns, num_original_columns, unnamed_cols

                    if not self.names:
                        raise EmptyDataError("No columns to parse from file") from err

                    line = self.names[:]

                this_columns: list[Scalar | None] = []
                this_unnamed_cols = []

                for i, c in enumerate(line):
                    if c == "":
                        if have_mi_columns:
                            col_name = f"Unnamed: {i}_level_{level}"
                        else:
                            col_name = f"Unnamed: {i}"

                        this_unnamed_cols.append(i)
                        this_columns.append(col_name)
                    else:
                        this_columns.append(c)

                if not have_mi_columns:
                    counts: DefaultDict = defaultdict(int)
                    # Ensure that regular columns are used before unnamed ones
                    # to keep given names and mangle unnamed columns
                    col_loop_order = [
                        i
                        for i in range(len(this_columns))
                        if i not in this_unnamed_cols
                    ] + this_unnamed_cols

                    # TODO: Use pandas.io.common.dedup_names instead (see #50371)
                    for i in col_loop_order:
                        col = this_columns[i]
                        old_col = col
                        cur_count = counts[col]

                        if cur_count > 0:
                            while cur_count > 0:
                                counts[old_col] = cur_count + 1
                                col = f"{old_col}.{cur_count}"
                                if col in this_columns:
                                    cur_count += 1
                                else:
                                    cur_count = counts[col]

                            if (
                                self.dtype is not None
                                and is_dict_like(self.dtype)
                                and self.dtype.get(old_col) is not None
                                and self.dtype.get(col) is None
                            ):
                                self.dtype.update({col: self.dtype.get(old_col)})
                        this_columns[i] = col
                        counts[col] = cur_count + 1
                elif have_mi_columns:
                    # if we have grabbed an extra line, but its not in our
                    # format so save in the buffer, and create an blank extra
                    # line for the rest of the parsing code
                    if hr == header[-1]:
                        lc = len(this_columns)
                        # error: Cannot determine type of 'index_col'
                        sic = self.index_col  # type: ignore[has-type]
                        ic = len(sic) if sic is not None else 0
                        unnamed_count = len(this_unnamed_cols)

                        # if wrong number of blanks or no index, not our format
                        if (lc != unnamed_count and lc - ic > unnamed_count) or ic == 0:
                            clear_buffer = False
                            this_columns = [None] * lc
                            self.buf = [self.buf[-1]]

                columns.append(this_columns)
                unnamed_cols.update({this_columns[i] for i in this_unnamed_cols})

                if len(columns) == 1:
                    num_original_columns = len(this_columns)

            if clear_buffer:
                self._clear_buffer()

            first_line: list[Scalar] | None
            if names is not None:
                # Read first row after header to check if data are longer
                try:
                    first_line = self._next_line()
                except StopIteration:
                    first_line = None

                len_first_data_row = 0 if first_line is None else len(first_line)

                if len(names) > len(columns[0]) and len(names) > len_first_data_row:
                    raise ValueError(
                        "Number of passed names did not match "
                        "number of header fields in the file"
                    )
                if len(columns) > 1:
                    raise TypeError("Cannot pass names with multi-index columns")

                if self.usecols is not None:
                    # Set _use_cols. We don't store columns because they are
                    # overwritten.
                    self._handle_usecols(columns, names, num_original_columns)
                else:
                    num_original_columns = len(names)
                if self._col_indices is not None and len(names) != len(
                    self._col_indices
                ):
                    columns = [[names[i] for i in sorted(self._col_indices)]]
                else:
                    columns = [names]
            else:
                columns = self._handle_usecols(
                    columns, columns[0], num_original_columns
                )
        else:
            ncols = len(self._header_line)
            num_original_columns = ncols

            if not names:
                columns = [list(range(ncols))]
                columns = self._handle_usecols(columns, columns[0], ncols)
            elif self.usecols is None or len(names) >= ncols:
                columns = self._handle_usecols([names], names, ncols)
                num_original_columns = len(names)
            elif not callable(self.usecols) and len(names) != len(self.usecols):
                raise ValueError(
                    "Number of passed names did not match number of "
                    "header fields in the file"
                )
            else:
                # Ignore output but set used columns.
                columns = [names]
                self._handle_usecols(columns, columns[0], ncols)

        return columns, num_original_columns, unnamed_cols

    @cache_readonly
    def _header_line(self):
        # Store line for reuse in _get_index_name
        if self.header is not None:
            return None

        try:
            line = self._buffered_line()
        except StopIteration as err:
            if not self.names:
                raise EmptyDataError("No columns to parse from file") from err

            line = self.names[:]
        return line

    def _handle_usecols(
        self,
        columns: list[list[Scalar | None]],
        usecols_key: list[Scalar | None],
        num_original_columns: int,
    ) -> list[list[Scalar | None]]:
        """
        Sets self._col_indices

        usecols_key is used if there are string usecols.
        """
        col_indices: set[int] | list[int]
        if self.usecols is not None:
            if callable(self.usecols):
                col_indices = self._evaluate_usecols(self.usecols, usecols_key)
            elif any(isinstance(u, str) for u in self.usecols):
                if len(columns) > 1:
                    raise ValueError(
                        "If using multiple headers, usecols must be integers."
                    )
                col_indices = []

                for col in self.usecols:
                    if isinstance(col, str):
                        try:
                            col_indices.append(usecols_key.index(col))
                        except ValueError:
                            self._validate_usecols_names(self.usecols, usecols_key)
                    else:
                        col_indices.append(col)
            else:
                missing_usecols = [
                    col for col in self.usecols if col >= num_original_columns
                ]
                if missing_usecols:
                    raise ParserError(
                        "Defining usecols with out-of-bounds indices is not allowed. "
                        f"{missing_usecols} are out-of-bounds.",
                    )
                col_indices = self.usecols

            columns = [
                [n for i, n in enumerate(column) if i in col_indices]
                for column in columns
            ]
            self._col_indices = sorted(col_indices)
        return columns

    def _buffered_line(self) -> list[Scalar]:
        """
        Return a line from buffer, filling buffer if required.
        """
        if len(self.buf) > 0:
            return self.buf[0]
        else:
            return self._next_line()

    def _check_for_bom(self, first_row: list[Scalar]) -> list[Scalar]:
        """
        Checks whether the file begins with the BOM character.
        If it does, remove it. In addition, if there is quoting
        in the field subsequent to the BOM, remove it as well
        because it technically takes place at the beginning of
        the name, not the middle of it.
        """
        # first_row will be a list, so we need to check
        # that that list is not empty before proceeding.
        if not first_row:
            return first_row

        # The first element of this row is the one that could have the
        # BOM that we want to remove. Check that the first element is a
        # string before proceeding.
        if not isinstance(first_row[0], str):
            return first_row

        # Check that the string is not empty, as that would
        # obviously not have a BOM at the start of it.
        if not first_row[0]:
            return first_row

        # Since the string is non-empty, check that it does
        # in fact begin with a BOM.
        first_elt = first_row[0][0]
        if first_elt != _BOM:
            return first_row

        first_row_bom = first_row[0]
        new_row: str

        if len(first_row_bom) > 1 and first_row_bom[1] == self.quotechar:
            start = 2
            quote = first_row_bom[1]
            end = first_row_bom[2:].index(quote) + 2

            # Extract the data between the quotation marks
            new_row = first_row_bom[start:end]

            # Extract any remaining data after the second
            # quotation mark.
            if len(first_row_bom) > end + 1:
                new_row += first_row_bom[end + 1 :]

        else:
            # No quotation so just remove BOM from first element
            new_row = first_row_bom[1:]

        new_row_list: list[Scalar] = [new_row]
        return new_row_list + first_row[1:]

    def _is_line_empty(self, line: list[Scalar]) -> bool:
        """
        Check if a line is empty or not.

        Parameters
        ----------
        line : str, array-like
            The line of data to check.

        Returns
        -------
        boolean : Whether or not the line is empty.
        """
        return not line or all(not x for x in line)

    def _next_line(self) -> list[Scalar]:
        if isinstance(self.data, list):
            while self.skipfunc(self.pos):
                if self.pos >= len(self.data):
                    break
                self.pos += 1

            while True:
                try:
                    line = self._check_comments([self.data[self.pos]])[0]
                    self.pos += 1
                    # either uncommented or blank to begin with
                    if not self.skip_blank_lines and (
                        self._is_line_empty(self.data[self.pos - 1]) or line
                    ):
                        break
                    if self.skip_blank_lines:
                        ret = self._remove_empty_lines([line])
                        if ret:
                            line = ret[0]
                            break
                except IndexError:
                    raise StopIteration
        else:
            while self.skipfunc(self.pos):
                self.pos += 1
                # assert for mypy, data is Iterator[str] or None, would error in next
                assert self.data is not None
                next(self.data)

            while True:
                orig_line = self._next_iter_line(row_num=self.pos + 1)
                self.pos += 1

                if orig_line is not None:
                    line = self._check_comments([orig_line])[0]

                    if self.skip_blank_lines:
                        ret = self._remove_empty_lines([line])

                        if ret:
                            line = ret[0]
                            break
                    elif self._is_line_empty(orig_line) or line:
                        break

        # This was the first line of the file,
        # which could contain the BOM at the
        # beginning of it.
        if self.pos == 1:
            line = self._check_for_bom(line)

        self.line_pos += 1
        self.buf.append(line)
        return line

    def _alert_malformed(self, msg: str, row_num: int) -> None:
        """
        Alert a user about a malformed row, depending on value of
        `self.on_bad_lines` enum.

        If `self.on_bad_lines` is ERROR, the alert will be `ParserError`.
        If `self.on_bad_lines` is WARN, the alert will be printed out.

        Parameters
        ----------
        msg: str
            The error message to display.
        row_num: int
            The row number where the parsing error occurred.
            Because this row number is displayed, we 1-index,
            even though we 0-index internally.
        """
        if self.on_bad_lines == self.BadLineHandleMethod.ERROR:
            raise ParserError(msg)
        if self.on_bad_lines == self.BadLineHandleMethod.WARN:
            warnings.warn(
                f"Skipping line {row_num}: {msg}\n",
                ParserWarning,
                stacklevel=find_stack_level(),
            )

    def _next_iter_line(self, row_num: int) -> list[Scalar] | None:
        """
        Wrapper around iterating through `self.data` (CSV source).

        When a CSV error is raised, we check for specific
        error messages that allow us to customize the
        error message displayed to the user.

        Parameters
        ----------
        row_num: int
            The row number of the line being parsed.
        """
        try:
            # assert for mypy, data is Iterator[str] or None, would error in next
            assert self.data is not None
            line = next(self.data)
            # for mypy
            assert isinstance(line, list)
            return line
        except csv.Error as e:
            if self.on_bad_lines in (
                self.BadLineHandleMethod.ERROR,
                self.BadLineHandleMethod.WARN,
            ):
                msg = str(e)

                if "NULL byte" in msg or "line contains NUL" in msg:
                    msg = (
                        "NULL byte detected. This byte "
                        "cannot be processed in Python's "
                        "native csv library at the moment, "
                        "so please pass in engine='c' instead"
                    )

                if self.skipfooter > 0:
                    reason = (
                        "Error could possibly be due to "
                        "parsing errors in the skipped footer rows "
                        "(the skipfooter keyword is only applied "
                        "after Python's csv library has parsed "
                        "all rows)."
                    )
                    msg += ". " + reason

                self._alert_malformed(msg, row_num)
            return None

    def _check_comments(self, lines: list[list[Scalar]]) -> list[list[Scalar]]:
        if self.comment is None:
            return lines
        ret = []
        for line in lines:
            rl = []
            for x in line:
                if (
                    not isinstance(x, str)
                    or self.comment not in x
                    or x in self.na_values
                ):
                    rl.append(x)
                else:
                    x = x[: x.find(self.comment)]
                    if len(x) > 0:
                        rl.append(x)
                    break
            ret.append(rl)
        return ret

    def _remove_empty_lines(self, lines: list[list[Scalar]]) -> list[list[Scalar]]:
        """
        Iterate through the lines and remove any that are
        either empty or contain only one whitespace value

        Parameters
        ----------
        lines : list of list of Scalars
            The array of lines that we are to filter.

        Returns
        -------
        filtered_lines : list of list of Scalars
            The same array of lines with the "empty" ones removed.
        """
        # Remove empty lines and lines with only one whitespace value
        ret = [
            line
            for line in lines
            if (
                len(line) > 1
                or len(line) == 1
                and (not isinstance(line[0], str) or line[0].strip())
            )
        ]
        return ret

    def _check_thousands(self, lines: list[list[Scalar]]) -> list[list[Scalar]]:
        if self.thousands is None:
            return lines

        return self._search_replace_num_columns(
            lines=lines, search=self.thousands, replace=""
        )

    def _search_replace_num_columns(
        self, lines: list[list[Scalar]], search: str, replace: str
    ) -> list[list[Scalar]]:
        ret = []
        for line in lines:
            rl = []
            for i, x in enumerate(line):
                if (
                    not isinstance(x, str)
                    or search not in x
                    or i in self._no_thousands_columns
                    or not self.num.search(x.strip())
                ):
                    rl.append(x)
                else:
                    rl.append(x.replace(search, replace))
            ret.append(rl)
        return ret

    def _check_decimal(self, lines: list[list[Scalar]]) -> list[list[Scalar]]:
        if self.decimal == parser_defaults["decimal"]:
            return lines

        return self._search_replace_num_columns(
            lines=lines, search=self.decimal, replace="."
        )

    def _clear_buffer(self) -> None:
        self.buf = []

    def _get_index_name(
        self,
    ) -> tuple[Sequence[Hashable] | None, list[Hashable], list[Hashable]]:
        """
        Try several cases to get lines:

        0) There are headers on row 0 and row 1 and their
        total summed lengths equals the length of the next line.
        Treat row 0 as columns and row 1 as indices
        1) Look for implicit index: there are more columns
        on row 1 than row 0. If this is true, assume that row
        1 lists index columns and row 0 lists normal columns.
        2) Get index from the columns if it was listed.
        """
        columns: Sequence[Hashable] = self.orig_names
        orig_names = list(columns)
        columns = list(columns)

        line: list[Scalar] | None
        if self._header_line is not None:
            line = self._header_line
        else:
            try:
                line = self._next_line()
            except StopIteration:
                line = None

        next_line: list[Scalar] | None
        try:
            next_line = self._next_line()
        except StopIteration:
            next_line = None

        # implicitly index_col=0 b/c 1 fewer column names
        implicit_first_cols = 0
        if line is not None:
            # leave it 0, #2442
            # Case 1
            # error: Cannot determine type of 'index_col'
            index_col = self.index_col  # type: ignore[has-type]
            if index_col is not False:
                implicit_first_cols = len(line) - self.num_original_columns

            # Case 0
            if (
                next_line is not None
                and self.header is not None
                and index_col is not False
            ):
                if len(next_line) == len(line) + self.num_original_columns:
                    # column and index names on diff rows
                    self.index_col = list(range(len(line)))
                    self.buf = self.buf[1:]

                    for c in reversed(line):
                        columns.insert(0, c)

                    # Update list of original names to include all indices.
                    orig_names = list(columns)
                    self.num_original_columns = len(columns)
                    return line, orig_names, columns

        if implicit_first_cols > 0:
            # Case 1
            self._implicit_index = True
            if self.index_col is None:
                self.index_col = list(range(implicit_first_cols))

            index_name = None

        else:
            # Case 2
            (index_name, _, self.index_col) = self._clean_index_names(
                columns, self.index_col
            )

        return index_name, orig_names, columns

    def _rows_to_cols(self, content: list[list[Scalar]]) -> list[np.ndarray]:
        col_len = self.num_original_columns

        if self._implicit_index:
            col_len += len(self.index_col)

        max_len = max(len(row) for row in content)

        # Check that there are no rows with too many
        # elements in their row (rows with too few
        # elements are padded with NaN).
        # error: Non-overlapping identity check (left operand type: "List[int]",
        # right operand type: "Literal[False]")
        if (
            max_len > col_len
            and self.index_col is not False  # type: ignore[comparison-overlap]
            and self.usecols is None
        ):
            footers = self.skipfooter if self.skipfooter else 0
            bad_lines = []

            iter_content = enumerate(content)
            content_len = len(content)
            content = []

            for i, _content in iter_content:
                actual_len = len(_content)

                if actual_len > col_len:
                    if callable(self.on_bad_lines):
                        new_l = self.on_bad_lines(_content)
                        if new_l is not None:
                            content.append(new_l)
                    elif self.on_bad_lines in (
                        self.BadLineHandleMethod.ERROR,
                        self.BadLineHandleMethod.WARN,
                    ):
                        row_num = self.pos - (content_len - i + footers)
                        bad_lines.append((row_num, actual_len))

                        if self.on_bad_lines == self.BadLineHandleMethod.ERROR:
                            break
                else:
                    content.append(_content)

            for row_num, actual_len in bad_lines:
                msg = (
                    f"Expected {col_len} fields in line {row_num + 1}, saw "
                    f"{actual_len}"
                )
                if (
                    self.delimiter
                    and len(self.delimiter) > 1
                    and self.quoting != csv.QUOTE_NONE
                ):
                    # see gh-13374
                    reason = (
                        "Error could possibly be due to quotes being "
                        "ignored when a multi-char delimiter is used."
                    )
                    msg += ". " + reason

                self._alert_malformed(msg, row_num + 1)

        # see gh-13320
        zipped_content = list(lib.to_object_array(content, min_width=col_len).T)

        if self.usecols:
            assert self._col_indices is not None
            col_indices = self._col_indices

            if self._implicit_index:
                zipped_content = [
                    a
                    for i, a in enumerate(zipped_content)
                    if (
                        i < len(self.index_col)
                        or i - len(self.index_col) in col_indices
                    )
                ]
            else:
                zipped_content = [
                    a for i, a in enumerate(zipped_content) if i in col_indices
                ]
        return zipped_content

    def _get_lines(self, rows: int | None = None) -> list[list[Scalar]]:
        lines = self.buf
        new_rows = None

        # already fetched some number
        if rows is not None:
            # we already have the lines in the buffer
            if len(self.buf) >= rows:
                new_rows, self.buf = self.buf[:rows], self.buf[rows:]

            # need some lines
            else:
                rows -= len(self.buf)

        if new_rows is None:
            if isinstance(self.data, list):
                if self.pos > len(self.data):
                    raise StopIteration
                if rows is None:
                    new_rows = self.data[self.pos :]
                    new_pos = len(self.data)
                else:
                    new_rows = self.data[self.pos : self.pos + rows]
                    new_pos = self.pos + rows

                new_rows = self._remove_skipped_rows(new_rows)
                lines.extend(new_rows)
                self.pos = new_pos

            else:
                new_rows = []
                try:
                    if rows is not None:
                        row_index = 0
                        row_ct = 0
                        offset = self.pos if self.pos is not None else 0
                        while row_ct < rows:
                            # assert for mypy, data is Iterator[str] or None, would
                            # error in next
                            assert self.data is not None
                            new_row = next(self.data)
                            if not self.skipfunc(offset + row_index):
                                row_ct += 1
                            row_index += 1
                            new_rows.append(new_row)

                        len_new_rows = len(new_rows)
                        new_rows = self._remove_skipped_rows(new_rows)
                        lines.extend(new_rows)
                    else:
                        rows = 0

                        while True:
                            next_row = self._next_iter_line(row_num=self.pos + rows + 1)
                            rows += 1

                            if next_row is not None:
                                new_rows.append(next_row)
                        len_new_rows = len(new_rows)

                except StopIteration:
                    len_new_rows = len(new_rows)
                    new_rows = self._remove_skipped_rows(new_rows)
                    lines.extend(new_rows)
                    if len(lines) == 0:
                        raise
                self.pos += len_new_rows

            self.buf = []
        else:
            lines = new_rows

        if self.skipfooter:
            lines = lines[: -self.skipfooter]

        lines = self._check_comments(lines)
        if self.skip_blank_lines:
            lines = self._remove_empty_lines(lines)
        lines = self._check_thousands(lines)
        return self._check_decimal(lines)

    def _remove_skipped_rows(self, new_rows: list[list[Scalar]]) -> list[list[Scalar]]:
        if self.skiprows:
            return [
                row for i, row in enumerate(new_rows) if not self.skipfunc(i + self.pos)
            ]
        return new_rows

    def _set_no_thousand_columns(self) -> set[int]:
        no_thousands_columns: set[int] = set()
        if self.columns and self.parse_dates:
            assert self._col_indices is not None
            no_thousands_columns = self._set_noconvert_dtype_columns(
                self._col_indices, self.columns
            )
        if self.columns and self.dtype:
            assert self._col_indices is not None
            for i, col in zip(self._col_indices, self.columns):
                if not isinstance(self.dtype, dict) and not is_numeric_dtype(
                    self.dtype
                ):
                    no_thousands_columns.add(i)
                if (
                    isinstance(self.dtype, dict)
                    and col in self.dtype
                    and (
                        not is_numeric_dtype(self.dtype[col])
                        or is_bool_dtype(self.dtype[col])
                    )
                ):
                    no_thousands_columns.add(i)
        return no_thousands_columns


class FixedWidthReader(abc.Iterator):
    """
    A reader of fixed-width lines.
    """

    def __init__(
        self,
        f: IO[str] | ReadCsvBuffer[str],
        colspecs: list[tuple[int, int]] | Literal["infer"],
        delimiter: str | None,
        comment: str | None,
        skiprows: set[int] | None = None,
        infer_nrows: int = 100,
    ) -> None:
        self.f = f
        self.buffer: Iterator | None = None
        self.delimiter = "\r\n" + delimiter if delimiter else "\n\r\t "
        self.comment = comment
        if colspecs == "infer":
            self.colspecs = self.detect_colspecs(
                infer_nrows=infer_nrows, skiprows=skiprows
            )
        else:
            self.colspecs = colspecs

        if not isinstance(self.colspecs, (tuple, list)):
            raise TypeError(
                "column specifications must be a list or tuple, "
                f"input was a {type(colspecs).__name__}"
            )

        for colspec in self.colspecs:
            if not (
                isinstance(colspec, (tuple, list))
                and len(colspec) == 2
                and isinstance(colspec[0], (int, np.integer, type(None)))
                and isinstance(colspec[1], (int, np.integer, type(None)))
            ):
                raise TypeError(
                    "Each column specification must be "
                    "2 element tuple or list of integers"
                )

    def get_rows(self, infer_nrows: int, skiprows: set[int] | None = None) -> list[str]:
        """
        Read rows from self.f, skipping as specified.

        We distinguish buffer_rows (the first <= infer_nrows
        lines) from the rows returned to detect_colspecs
        because it's simpler to leave the other locations
        with skiprows logic alone than to modify them to
        deal with the fact we skipped some rows here as
        well.

        Parameters
        ----------
        infer_nrows : int
            Number of rows to read from self.f, not counting
            rows that are skipped.
        skiprows: set, optional
            Indices of rows to skip.

        Returns
        -------
        detect_rows : list of str
            A list containing the rows to read.

        """
        if skiprows is None:
            skiprows = set()
        buffer_rows = []
        detect_rows = []
        for i, row in enumerate(self.f):
            if i not in skiprows:
                detect_rows.append(row)
            buffer_rows.append(row)
            if len(detect_rows) >= infer_nrows:
                break
        self.buffer = iter(buffer_rows)
        return detect_rows

    def detect_colspecs(
        self, infer_nrows: int = 100, skiprows: set[int] | None = None
    ) -> list[tuple[int, int]]:
        # Regex escape the delimiters
        delimiters = "".join([rf"\{x}" for x in self.delimiter])
        pattern = re.compile(f"([^{delimiters}]+)")
        rows = self.get_rows(infer_nrows, skiprows)
        if not rows:
            raise EmptyDataError("No rows from which to infer column width")
        max_len = max(map(len, rows))
        mask = np.zeros(max_len + 1, dtype=int)
        if self.comment is not None:
            rows = [row.partition(self.comment)[0] for row in rows]
        for row in rows:
            for m in pattern.finditer(row):
                mask[m.start() : m.end()] = 1
        shifted = np.roll(mask, 1)
        shifted[0] = 0
        edges = np.where((mask ^ shifted) == 1)[0]
        edge_pairs = list(zip(edges[::2], edges[1::2]))
        return edge_pairs

    def __next__(self) -> list[str]:
        # Argument 1 to "next" has incompatible type "Union[IO[str],
        # ReadCsvBuffer[str]]"; expected "SupportsNext[str]"
        if self.buffer is not None:
            try:
                line = next(self.buffer)
            except StopIteration:
                self.buffer = None
                line = next(self.f)  # type: ignore[arg-type]
        else:
            line = next(self.f)  # type: ignore[arg-type]
        # Note: 'colspecs' is a sequence of half-open intervals.
        return [line[from_:to].strip(self.delimiter) for (from_, to) in self.colspecs]


class FixedWidthFieldParser(PythonParser):
    """
    Specialization that Converts fixed-width fields into DataFrames.
    See PythonParser for details.
    """

    def __init__(self, f: ReadCsvBuffer[str], **kwds) -> None:
        # Support iterators, convert to a list.
        self.colspecs = kwds.pop("colspecs")
        self.infer_nrows = kwds.pop("infer_nrows")
        PythonParser.__init__(self, f, **kwds)

    def _make_reader(self, f: IO[str] | ReadCsvBuffer[str]) -> FixedWidthReader:
        return FixedWidthReader(
            f,
            self.colspecs,
            self.delimiter,
            self.comment,
            self.skiprows,
            self.infer_nrows,
        )

    def _remove_empty_lines(self, lines: list[list[Scalar]]) -> list[list[Scalar]]:
        """
        Returns the list of lines without the empty ones. With fixed-width
        fields, empty lines become arrays of empty strings.

        See PythonParser._remove_empty_lines.
        """
        return [
            line
            for line in lines
            if any(not isinstance(e, str) or e.strip() for e in line)
        ]


def count_empty_vals(vals) -> int:
    return sum(1 for v in vals if v == "" or v is None)


def _validate_skipfooter_arg(skipfooter: int) -> int:
    """
    Validate the 'skipfooter' parameter.

    Checks whether 'skipfooter' is a non-negative integer.
    Raises a ValueError if that is not the case.

    Parameters
    ----------
    skipfooter : non-negative integer
        The number of rows to skip at the end of the file.

    Returns
    -------
    validated_skipfooter : non-negative integer
        The original input if the validation succeeds.

    Raises
    ------
    ValueError : 'skipfooter' was not a non-negative integer.
    """
    if not is_integer(skipfooter):
        raise ValueError("skipfooter must be an integer")

    if skipfooter < 0:
        raise ValueError("skipfooter cannot be negative")

    # Incompatible return value type (got "Union[int, integer[Any]]", expected "int")
    return skipfooter  # type: ignore[return-value]
```
