## Supplementary software v0.2.1 for "Virtual control arms for paediatric myopia trials: external validation of axial-elongation models": readers.py

```
"""
Module contains tools for processing files into DataFrames or other objects

GH#48849 provides a convenient way of deprecating keyword arguments
"""
from __future__ import annotations

from collections import (
    abc,
    defaultdict,
)
import csv
import sys
from textwrap import fill
from typing import (
    IO,
    TYPE_CHECKING,
    Any,
    Callable,
    Literal,
    NamedTuple,
    TypedDict,
    overload,
)
import warnings

import numpy as np

from pandas._config import using_copy_on_write

from pandas._libs import lib
from pandas._libs.parsers import STR_NA_VALUES
from pandas.errors import (
    AbstractMethodError,
    ParserWarning,
)
from pandas.util._decorators import Appender
from pandas.util._exceptions import find_stack_level
from pandas.util._validators import check_dtype_backend

from pandas.core.dtypes.common import (
    is_file_like,
    is_float,
    is_hashable,
    is_integer,
    is_list_like,
    pandas_dtype,
)

from pandas import Series
from pandas.core.frame import DataFrame
from pandas.core.indexes.api import RangeIndex
from pandas.core.shared_docs import _shared_docs

from pandas.io.common import (
    IOHandles,
    get_handle,
    stringify_path,
    validate_header_arg,
)
from pandas.io.parsers.arrow_parser_wrapper import ArrowParserWrapper
from pandas.io.parsers.base_parser import (
    ParserBase,
    is_index_col,
    parser_defaults,
)
from pandas.io.parsers.c_parser_wrapper import CParserWrapper
from pandas.io.parsers.python_parser import (
    FixedWidthFieldParser,
    PythonParser,
)

if TYPE_CHECKING:
    from collections.abc import (
        Hashable,
        Iterable,
        Mapping,
        Sequence,
    )
    from types import TracebackType

    from pandas._typing import (
        CompressionOptions,
        CSVEngine,
        DtypeArg,
        DtypeBackend,
        FilePath,
        IndexLabel,
        ReadCsvBuffer,
        Self,
        StorageOptions,
        UsecolsArgType,
    )
_doc_read_csv_and_table = (
    r"""
{summary}

Also supports optionally iterating or breaking of the file
into chunks.

Additional help can be found in the online docs for
`IO Tools <https://pandas.pydata.org/pandas-docs/stable/user_guide/io.html>`_.

Parameters
----------
filepath_or_buffer : str, path object or file-like object
    Any valid string path is acceptable. The string could be a URL. Valid
    URL schemes include http, ftp, s3, gs, and file. For file URLs, a host is
    expected. A local file could be: file://localhost/path/to/table.csv.

    If you want to pass in a path object, pandas accepts any ``os.PathLike``.

    By file-like object, we refer to objects with a ``read()`` method, such as
    a file handle (e.g. via builtin ``open`` function) or ``StringIO``.
sep : str, default {_default_sep}
    Character or regex pattern to treat as the delimiter. If ``sep=None``, the
    C engine cannot automatically detect
    the separator, but the Python parsing engine can, meaning the latter will
    be used and automatically detect the separator from only the first valid
    row of the file by Python's builtin sniffer tool, ``csv.Sniffer``.
    In addition, separators longer than 1 character and different from
    ``'\s+'`` will be interpreted as regular expressions and will also force
    the use of the Python parsing engine. Note that regex delimiters are prone
    to ignoring quoted data. Regex example: ``'\r\t'``.
delimiter : str, optional
    Alias for ``sep``.
header : int, Sequence of int, 'infer' or None, default 'infer'
    Row number(s) containing column labels and marking the start of the
    data (zero-indexed). Default behavior is to infer the column names: if no ``names``
    are passed the behavior is identical to ``header=0`` and column
    names are inferred from the first line of the file, if column
    names are passed explicitly to ``names`` then the behavior is identical to
    ``header=None``. Explicitly pass ``header=0`` to be able to
    replace existing names. The header can be a list of integers that
    specify row locations for a :class:`~pandas.MultiIndex` on the columns
    e.g. ``[0, 1, 3]``. Intervening rows that are not specified will be
    skipped (e.g. 2 in this example is skipped). Note that this
    parameter ignores commented lines and empty lines if
    ``skip_blank_lines=True``, so ``header=0`` denotes the first line of
    data rather than the first line of the file.
names : Sequence of Hashable, optional
    Sequence of column labels to apply. If the file contains a header row,
    then you should explicitly pass ``header=0`` to override the column names.
    Duplicates in this list are not allowed.
index_col : Hashable, Sequence of Hashable or False, optional
  Column(s) to use as row label(s), denoted either by column labels or column
  indices.  If a sequence of labels or indices is given, :class:`~pandas.MultiIndex`
  will be formed for the row labels.

  Note: ``index_col=False`` can be used to force pandas to *not* use the first
  column as the index, e.g., when you have a malformed file with delimiters at
  the end of each line.
usecols : Sequence of Hashable or Callable, optional
    Subset of columns to select, denoted either by column labels or column indices.
    If list-like, all elements must either
    be positional (i.e. integer indices into the document columns) or strings
    that correspond to column names provided either by the user in ``names`` or
    inferred from the document header row(s). If ``names`` are given, the document
    header row(s) are not taken into account. For example, a valid list-like
    ``usecols`` parameter would be ``[0, 1, 2]`` or ``['foo', 'bar', 'baz']``.
    Element order is ignored, so ``usecols=[0, 1]`` is the same as ``[1, 0]``.
    To instantiate a :class:`~pandas.DataFrame` from ``data`` with element order
    preserved use ``pd.read_csv(data, usecols=['foo', 'bar'])[['foo', 'bar']]``
    for columns in ``['foo', 'bar']`` order or
    ``pd.read_csv(data, usecols=['foo', 'bar'])[['bar', 'foo']]``
    for ``['bar', 'foo']`` order.

    If callable, the callable function will be evaluated against the column
    names, returning names where the callable function evaluates to ``True``. An
    example of a valid callable argument would be ``lambda x: x.upper() in
    ['AAA', 'BBB', 'DDD']``. Using this parameter results in much faster
    parsing time and lower memory usage.
dtype : dtype or dict of {{Hashable : dtype}}, optional
    Data type(s) to apply to either the whole dataset or individual columns.
    E.g., ``{{'a': np.float64, 'b': np.int32, 'c': 'Int64'}}``
    Use ``str`` or ``object`` together with suitable ``na_values`` settings
    to preserve and not interpret ``dtype``.
    If ``converters`` are specified, they will be applied INSTEAD
    of ``dtype`` conversion.

    .. versionadded:: 1.5.0

        Support for ``defaultdict`` was added. Specify a ``defaultdict`` as input where
        the default determines the ``dtype`` of the columns which are not explicitly
        listed.
engine : {{'c', 'python', 'pyarrow'}}, optional
    Parser engine to use. The C and pyarrow engines are faster, while the python engine
    is currently more feature-complete. Multithreading is currently only supported by
    the pyarrow engine.

    .. versionadded:: 1.4.0

        The 'pyarrow' engine was added as an *experimental* engine, and some features
        are unsupported, or may not work correctly, with this engine.
converters : dict of {{Hashable : Callable}}, optional
    Functions for converting values in specified columns. Keys can either
    be column labels or column indices.
true_values : list, optional
    Values to consider as ``True`` in addition to case-insensitive variants of 'True'.
false_values : list, optional
    Values to consider as ``False`` in addition to case-insensitive variants of 'False'.
skipinitialspace : bool, default False
    Skip spaces after delimiter.
skiprows : int, list of int or Callable, optional
    Line numbers to skip (0-indexed) or number of lines to skip (``int``)
    at the start of the file.

    If callable, the callable function will be evaluated against the row
    indices, returning ``True`` if the row should be skipped and ``False`` otherwise.
    An example of a valid callable argument would be ``lambda x: x in [0, 2]``.
skipfooter : int, default 0
    Number of lines at bottom of file to skip (Unsupported with ``engine='c'``).
nrows : int, optional
    Number of rows of file to read. Useful for reading pieces of large files.
na_values : Hashable, Iterable of Hashable or dict of {{Hashable : Iterable}}, optional
    Additional strings to recognize as ``NA``/``NaN``. If ``dict`` passed, specific
    per-column ``NA`` values.  By default the following values are interpreted as
    ``NaN``: " """
    + fill('", "'.join(sorted(STR_NA_VALUES)), 70, subsequent_indent="    ")
    + """ ".

keep_default_na : bool, default True
    Whether or not to include the default ``NaN`` values when parsing the data.
    Depending on whether ``na_values`` is passed in, the behavior is as follows:

    * If ``keep_default_na`` is ``True``, and ``na_values`` are specified, ``na_values``
      is appended to the default ``NaN`` values used for parsing.
    * If ``keep_default_na`` is ``True``, and ``na_values`` are not specified, only
      the default ``NaN`` values are used for parsing.
    * If ``keep_default_na`` is ``False``, and ``na_values`` are specified, only
      the ``NaN`` values specified ``na_values`` are used for parsing.
    * If ``keep_default_na`` is ``False``, and ``na_values`` are not specified, no
      strings will be parsed as ``NaN``.

    Note that if ``na_filter`` is passed in as ``False``, the ``keep_default_na`` and
    ``na_values`` parameters will be ignored.
na_filter : bool, default True
    Detect missing value markers (empty strings and the value of ``na_values``). In
    data without any ``NA`` values, passing ``na_filter=False`` can improve the
    performance of reading a large file.
verbose : bool, default False
    Indicate number of ``NA`` values placed in non-numeric columns.

    .. deprecated:: 2.2.0
skip_blank_lines : bool, default True
    If ``True``, skip over blank lines rather than interpreting as ``NaN`` values.
parse_dates : bool, list of Hashable, list of lists or dict of {{Hashable : list}}, \
default False
    The behavior is as follows:

    * ``bool``. If ``True`` -> try parsing the index. Note: Automatically set to
      ``True`` if ``date_format`` or ``date_parser`` arguments have been passed.
    * ``list`` of ``int`` or names. e.g. If ``[1, 2, 3]`` -> try parsing columns 1, 2, 3
      each as a separate date column.
    * ``list`` of ``list``. e.g.  If ``[[1, 3]]`` -> combine columns 1 and 3 and parse
      as a single date column. Values are joined with a space before parsing.
    * ``dict``, e.g. ``{{'foo' : [1, 3]}}`` -> parse columns 1, 3 as date and call
      result 'foo'. Values are joined with a space before parsing.

    If a column or index cannot be represented as an array of ``datetime``,
    say because of an unparsable value or a mixture of timezones, the column
    or index will be returned unaltered as an ``object`` data type. For
    non-standard ``datetime`` parsing, use :func:`~pandas.to_datetime` after
    :func:`~pandas.read_csv`.

    Note: A fast-path exists for iso8601-formatted dates.
infer_datetime_format : bool, default False
    If ``True`` and ``parse_dates`` is enabled, pandas will attempt to infer the
    format of the ``datetime`` strings in the columns, and if it can be inferred,
    switch to a faster method of parsing them. In some cases this can increase
    the parsing speed by 5-10x.

    .. deprecated:: 2.0.0
        A strict version of this argument is now the default, passing it has no effect.

keep_date_col : bool, default False
    If ``True`` and ``parse_dates`` specifies combining multiple columns then
    keep the original columns.
date_parser : Callable, optional
    Function to use for converting a sequence of string columns to an array of
    ``datetime`` instances. The default uses ``dateutil.parser.parser`` to do the
    conversion. pandas will try to call ``date_parser`` in three different ways,
    advancing to the next if an exception occurs: 1) Pass one or more arrays
    (as defined by ``parse_dates``) as arguments; 2) concatenate (row-wise) the
    string values from the columns defined by ``parse_dates`` into a single array
    and pass that; and 3) call ``date_parser`` once for each row using one or
    more strings (corresponding to the columns defined by ``parse_dates``) as
    arguments.

    .. deprecated:: 2.0.0
       Use ``date_format`` instead, or read in as ``object`` and then apply
       :func:`~pandas.to_datetime` as-needed.
date_format : str or dict of column -> format, optional
    Format to use for parsing dates when used in conjunction with ``parse_dates``.
    The strftime to parse time, e.g. :const:`"%d/%m/%Y"`. See
    `strftime documentation
    <https://docs.python.org/3/library/datetime.html
    #strftime-and-strptime-behavior>`_ for more information on choices, though
    note that :const:`"%f"` will parse all the way up to nanoseconds.
    You can also pass:

    - "ISO8601", to parse any `ISO8601 <https://en.wikipedia.org/wiki/ISO_8601>`_
        time string (not necessarily in exactly the same format);
    - "mixed", to infer the format for each element individually. This is risky,
        and you should probably use it along with `dayfirst`.

    .. versionadded:: 2.0.0
dayfirst : bool, default False
    DD/MM format dates, international and European format.
cache_dates : bool, default True
    If ``True``, use a cache of unique, converted dates to apply the ``datetime``
    conversion. May produce significant speed-up when parsing duplicate
    date strings, especially ones with timezone offsets.

iterator : bool, default False
    Return ``TextFileReader`` object for iteration or getting chunks with
    ``get_chunk()``.
chunksize : int, optional
    Number of lines to read from the file per chunk. Passing a value will cause the
    function to return a ``TextFileReader`` object for iteration.
    See the `IO Tools docs
    <https://pandas.pydata.org/pandas-docs/stable/io.html#io-chunking>`_
    for more information on ``iterator`` and ``chunksize``.

{decompression_options}

    .. versionchanged:: 1.4.0 Zstandard support.

thousands : str (length 1), optional
    Character acting as the thousands separator in numerical values.
decimal : str (length 1), default '.'
    Character to recognize as decimal point (e.g., use ',' for European data).
lineterminator : str (length 1), optional
    Character used to denote a line break. Only valid with C parser.
quotechar : str (length 1), optional
    Character used to denote the start and end of a quoted item. Quoted
    items can include the ``delimiter`` and it will be ignored.
quoting : {{0 or csv.QUOTE_MINIMAL, 1 or csv.QUOTE_ALL, 2 or csv.QUOTE_NONNUMERIC, \
3 or csv.QUOTE_NONE}}, default csv.QUOTE_MINIMAL
    Control field quoting behavior per ``csv.QUOTE_*`` constants. Default is
    ``csv.QUOTE_MINIMAL`` (i.e., 0) which implies that only fields containing special
    characters are quoted (e.g., characters defined in ``quotechar``, ``delimiter``,
    or ``lineterminator``.
doublequote : bool, default True
   When ``quotechar`` is specified and ``quoting`` is not ``QUOTE_NONE``, indicate
   whether or not to interpret two consecutive ``quotechar`` elements INSIDE a
   field as a single ``quotechar`` element.
escapechar : str (length 1), optional
    Character used to escape other characters.
comment : str (length 1), optional
    Character indicating that the remainder of line should not be parsed.
    If found at the beginning
    of a line, the line will be ignored altogether. This parameter must be a
    single character. Like empty lines (as long as ``skip_blank_lines=True``),
    fully commented lines are ignored by the parameter ``header`` but not by
    ``skiprows``. For example, if ``comment='#'``, parsing
    ``#empty\\na,b,c\\n1,2,3`` with ``header=0`` will result in ``'a,b,c'`` being
    treated as the header.
encoding : str, optional, default 'utf-8'
    Encoding to use for UTF when reading/writing (ex. ``'utf-8'``). `List of Python
    standard encodings
    <https://docs.python.org/3/library/codecs.html#standard-encodings>`_ .

encoding_errors : str, optional, default 'strict'
    How encoding errors are treated. `List of possible values
    <https://docs.python.org/3/library/codecs.html#error-handlers>`_ .

    .. versionadded:: 1.3.0

dialect : str or csv.Dialect, optional
    If provided, this parameter will override values (default or not) for the
    following parameters: ``delimiter``, ``doublequote``, ``escapechar``,
    ``skipinitialspace``, ``quotechar``, and ``quoting``. If it is necessary to
    override values, a ``ParserWarning`` will be issued. See ``csv.Dialect``
    documentation for more details.
on_bad_lines : {{'error', 'warn', 'skip'}} or Callable, default 'error'
    Specifies what to do upon encountering a bad line (a line with too many fields).
    Allowed values are :

    - ``'error'``, raise an Exception when a bad line is encountered.
    - ``'warn'``, raise a warning when a bad line is encountered and skip that line.
    - ``'skip'``, skip bad lines without raising or warning when they are encountered.

    .. versionadded:: 1.3.0

    .. versionadded:: 1.4.0

        - Callable, function with signature
          ``(bad_line: list[str]) -> list[str] | None`` that will process a single
          bad line. ``bad_line`` is a list of strings split by the ``sep``.
          If the function returns ``None``, the bad line will be ignored.
          If the function returns a new ``list`` of strings with more elements than
          expected, a ``ParserWarning`` will be emitted while dropping extra elements.
          Only supported when ``engine='python'``

    .. versionchanged:: 2.2.0

        - Callable, function with signature
          as described in `pyarrow documentation
          <https://arrow.apache.org/docs/python/generated/pyarrow.csv.ParseOptions.html
          #pyarrow.csv.ParseOptions.invalid_row_handler>`_ when ``engine='pyarrow'``

delim_whitespace : bool, default False
    Specifies whether or not whitespace (e.g. ``' '`` or ``'\\t'``) will be
    used as the ``sep`` delimiter. Equivalent to setting ``sep='\\s+'``. If this option
    is set to ``True``, nothing should be passed in for the ``delimiter``
    parameter.

    .. deprecated:: 2.2.0
        Use ``sep="\\s+"`` instead.
low_memory : bool, default True
    Internally process the file in chunks, resulting in lower memory use
    while parsing, but possibly mixed type inference.  To ensure no mixed
    types either set ``False``, or specify the type with the ``dtype`` parameter.
    Note that the entire file is read into a single :class:`~pandas.DataFrame`
    regardless, use the ``chunksize`` or ``iterator`` parameter to return the data in
    chunks. (Only valid with C parser).
memory_map : bool, default False
    If a filepath is provided for ``filepath_or_buffer``, map the file object
    directly onto memory and access the data directly from there. Using this
    option can improve performance because there is no longer any I/O overhead.
float_precision : {{'high', 'legacy', 'round_trip'}}, optional
    Specifies which converter the C engine should use for floating-point
    values. The options are ``None`` or ``'high'`` for the ordinary converter,
    ``'legacy'`` for the original lower precision pandas converter, and
    ``'round_trip'`` for the round-trip converter.

{storage_options}

dtype_backend : {{'numpy_nullable', 'pyarrow'}}, default 'numpy_nullable'
    Back-end data type applied to the resultant :class:`DataFrame`
    (still experimental). Behaviour is as follows:

    * ``"numpy_nullable"``: returns nullable-dtype-backed :class:`DataFrame`
      (default).
    * ``"pyarrow"``: returns pyarrow-backed nullable :class:`ArrowDtype`
      DataFrame.

    .. versionadded:: 2.0

Returns
-------
DataFrame or TextFileReader
    A comma-separated values (csv) file is returned as two-dimensional
    data structure with labeled axes.

See Also
--------
DataFrame.to_csv : Write DataFrame to a comma-separated values (csv) file.
{see_also_func_name} : {see_also_func_summary}
read_fwf : Read a table of fixed-width formatted lines into DataFrame.

Examples
--------
>>> pd.{func_name}('data.csv')  # doctest: +SKIP
"""
)


class _C_Parser_Defaults(TypedDict):
    delim_whitespace: Literal[False]
    na_filter: Literal[True]
    low_memory: Literal[True]
    memory_map: Literal[False]
    float_precision: None


_c_parser_defaults: _C_Parser_Defaults = {
    "delim_whitespace": False,
    "na_filter": True,
    "low_memory": True,
    "memory_map": False,
    "float_precision": None,
}


class _Fwf_Defaults(TypedDict):
    colspecs: Literal["infer"]
    infer_nrows: Literal[100]
    widths: None


_fwf_defaults: _Fwf_Defaults = {"colspecs": "infer", "infer_nrows": 100, "widths": None}
_c_unsupported = {"skipfooter"}
_python_unsupported = {"low_memory", "float_precision"}
_pyarrow_unsupported = {
    "skipfooter",
    "float_precision",
    "chunksize",
    "comment",
    "nrows",
    "thousands",
    "memory_map",
    "dialect",
    "delim_whitespace",
    "quoting",
    "lineterminator",
    "converters",
    "iterator",
    "dayfirst",
    "verbose",
    "skipinitialspace",
    "low_memory",
}


class _DeprecationConfig(NamedTuple):
    default_value: Any
    msg: str | None


@overload
def validate_integer(name: str, val: None, min_val: int = ...) -> None:
    ...


@overload
def validate_integer(name: str, val: float, min_val: int = ...) -> int:
    ...


@overload
def validate_integer(name: str, val: int | None, min_val: int = ...) -> int | None:
    ...


def validate_integer(
    name: str, val: int | float | None, min_val: int = 0
) -> int | None:
    """
    Checks whether the 'name' parameter for parsing is either
    an integer OR float that can SAFELY be cast to an integer
    without losing accuracy. Raises a ValueError if that is
    not the case.

    Parameters
    ----------
    name : str
        Parameter name (used for error reporting)
    val : int or float
        The value to check
    min_val : int
        Minimum allowed value (val < min_val will result in a ValueError)
    """
    if val is None:
        return val

    msg = f"'{name:s}' must be an integer >={min_val:d}"
    if is_float(val):
        if int(val) != val:
            raise ValueError(msg)
        val = int(val)
    elif not (is_integer(val) and val >= min_val):
        raise ValueError(msg)

    return int(val)


def _validate_names(names: Sequence[Hashable] | None) -> None:
    """
    Raise ValueError if the `names` parameter contains duplicates or has an
    invalid data type.

    Parameters
    ----------
    names : array-like or None
        An array containing a list of the names used for the output DataFrame.

    Raises
    ------
    ValueError
        If names are not unique or are not ordered (e.g. set).
    """
    if names is not None:
        if len(names) != len(set(names)):
            raise ValueError("Duplicate names are not allowed.")
        if not (
            is_list_like(names, allow_sets=False) or isinstance(names, abc.KeysView)
        ):
            raise ValueError("Names should be an ordered collection.")


def _read(
    filepath_or_buffer: FilePath | ReadCsvBuffer[bytes] | ReadCsvBuffer[str], kwds
) -> DataFrame | TextFileReader:
    """Generic reader of line files."""
    # if we pass a date_parser and parse_dates=False, we should not parse the
    # dates GH#44366
    if kwds.get("parse_dates", None) is None:
        if (
            kwds.get("date_parser", lib.no_default) is lib.no_default
            and kwds.get("date_format", None) is None
        ):
            kwds["parse_dates"] = False
        else:
            kwds["parse_dates"] = True

    # Extract some of the arguments (pass chunksize on).
    iterator = kwds.get("iterator", False)
    chunksize = kwds.get("chunksize", None)
    if kwds.get("engine") == "pyarrow":
        if iterator:
            raise ValueError(
                "The 'iterator' option is not supported with the 'pyarrow' engine"
            )

        if chunksize is not None:
            raise ValueError(
                "The 'chunksize' option is not supported with the 'pyarrow' engine"
            )
    else:
        chunksize = validate_integer("chunksize", chunksize, 1)

    nrows = kwds.get("nrows", None)

    # Check for duplicates in names.
    _validate_names(kwds.get("names", None))

    # Create the parser.
    parser = TextFileReader(filepath_or_buffer, **kwds)

    if chunksize or iterator:
        return parser

    with parser:
        return parser.read(nrows)


# iterator=True -> TextFileReader
@overload
def read_csv(
    filepath_or_buffer: FilePath | ReadCsvBuffer[bytes] | ReadCsvBuffer[str],
    *,
    sep: str | None | lib.NoDefault = ...,
    delimiter: str | None | lib.NoDefault = ...,
    header: int | Sequence[int] | None | Literal["infer"] = ...,
    names: Sequence[Hashable] | None | lib.NoDefault = ...,
    index_col: IndexLabel | Literal[False] | None = ...,
    usecols: UsecolsArgType = ...,
    dtype: DtypeArg | None = ...,
    engine: CSVEngine | None = ...,
    converters: Mapping[Hashable, Callable] | None = ...,
    true_values: list | None = ...,
    false_values: list | None = ...,
    skipinitialspace: bool = ...,
    skiprows: list[int] | int | Callable[[Hashable], bool] | None = ...,
    skipfooter: int = ...,
    nrows: int | None = ...,
    na_values: Hashable
    | Iterable[Hashable]
    | Mapping[Hashable, Iterable[Hashable]]
    | None = ...,
    na_filter: bool = ...,
    verbose: bool | lib.NoDefault = ...,
    skip_blank_lines: bool = ...,
    parse_dates: bool | Sequence[Hashable] | None = ...,
    infer_datetime_format: bool | lib.NoDefault = ...,
    keep_date_col: bool | lib.NoDefault = ...,
    date_parser: Callable | lib.NoDefault = ...,
    date_format: str | dict[Hashable, str] | None = ...,
    dayfirst: bool = ...,
    cache_dates: bool = ...,
    iterator: Literal[True],
    chunksize: int | None = ...,
    compression: CompressionOptions = ...,
    thousands: str | None = ...,
    decimal: str = ...,
    lineterminator: str | None = ...,
    quotechar: str = ...,
    quoting: int = ...,
    doublequote: bool = ...,
    escapechar: str | None = ...,
    comment: str | None = ...,
    encoding: str | None = ...,
    encoding_errors: str | None = ...,
    dialect: str | csv.Dialect | None = ...,
    on_bad_lines=...,
    delim_whitespace: bool | lib.NoDefault = ...,
    low_memory: bool = ...,
    memory_map: bool = ...,
    float_precision: Literal["high", "legacy"] | None = ...,
    storage_options: StorageOptions = ...,
    dtype_backend: DtypeBackend | lib.NoDefault = ...,
) -> TextFileReader:
    ...


# chunksize=int -> TextFileReader
@overload
def read_csv(
    filepath_or_buffer: FilePath | ReadCsvBuffer[bytes] | ReadCsvBuffer[str],
    *,
    sep: str | None | lib.NoDefault = ...,
    delimiter: str | None | lib.NoDefault = ...,
    header: int | Sequence[int] | None | Literal["infer"] = ...,
    names: Sequence[Hashable] | None | lib.NoDefault = ...,
    index_col: IndexLabel | Literal[False] | None = ...,
    usecols: UsecolsArgType = ...,
    dtype: DtypeArg | None = ...,
    engine: CSVEngine | None = ...,
    converters: Mapping[Hashable, Callable] | None = ...,
    true_values: list | None = ...,
    false_values: list | None = ...,
    skipinitialspace: bool = ...,
    skiprows: list[int] | int | Callable[[Hashable], bool] | None = ...,
    skipfooter: int = ...,
    nrows: int | None = ...,
    na_values: Hashable
    | Iterable[Hashable]
    | Mapping[Hashable, Iterable[Hashable]]
    | None = ...,
    keep_default_na: bool = ...,
    na_filter: bool = ...,
    verbose: bool | lib.NoDefault = ...,
    skip_blank_lines: bool = ...,
    parse_dates: bool | Sequence[Hashable] | None = ...,
    infer_datetime_format: bool | lib.NoDefault = ...,
    keep_date_col: bool | lib.NoDefault = ...,
    date_parser: Callable | lib.NoDefault = ...,
    date_format: str | dict[Hashable, str] | None = ...,
    dayfirst: bool = ...,
    cache_dates: bool = ...,
    iterator: bool = ...,
    chunksize: int,
    compression: CompressionOptions = ...,
    thousands: str | None = ...,
    decimal: str = ...,
    lineterminator: str | None = ...,
    quotechar: str = ...,
    quoting: int = ...,
    doublequote: bool = ...,
    escapechar: str | None = ...,
    comment: str | None = ...,
    encoding: str | None = ...,
    encoding_errors: str | None = ...,
    dialect: str | csv.Dialect | None = ...,
    on_bad_lines=...,
    delim_whitespace: bool | lib.NoDefault = ...,
    low_memory: bool = ...,
    memory_map: bool = ...,
    float_precision: Literal["high", "legacy"] | None = ...,
    storage_options: StorageOptions = ...,
    dtype_backend: DtypeBackend | lib.NoDefault = ...,
) -> TextFileReader:
    ...


# default case -> DataFrame
@overload
def read_csv(
    filepath_or_buffer: FilePath | ReadCsvBuffer[bytes] | ReadCsvBuffer[str],
    *,
    sep: str | None | lib.NoDefault = ...,
    delimiter: str | None | lib.NoDefault = ...,
    header: int | Sequence[int] | None | Literal["infer"] = ...,
    names: Sequence[Hashable] | None | lib.NoDefault = ...,
    index_col: IndexLabel | Literal[False] | None = ...,
    usecols: UsecolsArgType = ...,
    dtype: DtypeArg | None = ...,
    engine: CSVEngine | None = ...,
    converters: Mapping[Hashable, Callable] | None = ...,
    true_values: list | None = ...,
    false_values: list | None = ...,
    skipinitialspace: bool = ...,
    skiprows: list[int] | int | Callable[[Hashable], bool] | None = ...,
    skipfooter: int = ...,
    nrows: int | None = ...,
    na_values: Hashable
    | Iterable[Hashable]
    | Mapping[Hashable, Iterable[Hashable]]
    | None = ...,
    keep_default_na: bool = ...,
    na_filter: bool = ...,
    verbose: bool | lib.NoDefault = ...,
    skip_blank_lines: bool = ...,
    parse_dates: bool | Sequence[Hashable] | None = ...,
    infer_datetime_format: bool | lib.NoDefault = ...,
    keep_date_col: bool | lib.NoDefault = ...,
    date_parser: Callable | lib.NoDefault = ...,
    date_format: str | dict[Hashable, str] | None = ...,
    dayfirst: bool = ...,
    cache_dates: bool = ...,
    iterator: Literal[False] = ...,
    chunksize: None = ...,
    compression: CompressionOptions = ...,
    thousands: str | None = ...,
    decimal: str = ...,
    lineterminator: str | None = ...,
    quotechar: str = ...,
    quoting: int = ...,
    doublequote: bool = ...,
    escapechar: str | None = ...,
    comment: str | None = ...,
    encoding: str | None = ...,
    encoding_errors: str | None = ...,
    dialect: str | csv.Dialect | None = ...,
    on_bad_lines=...,
    delim_whitespace: bool | lib.NoDefault = ...,
    low_memory: bool = ...,
    memory_map: bool = ...,
    float_precision: Literal["high", "legacy"] | None = ...,
    storage_options: StorageOptions = ...,
    dtype_backend: DtypeBackend | lib.NoDefault = ...,
) -> DataFrame:
    ...


# Unions -> DataFrame | TextFileReader
@overload
def read_csv(
    filepath_or_buffer: FilePath | ReadCsvBuffer[bytes] | ReadCsvBuffer[str],
    *,
    sep: str | None | lib.NoDefault = ...,
    delimiter: str | None | lib.NoDefault = ...,
    header: int | Sequence[int] | None | Literal["infer"] = ...,
    names: Sequence[Hashable] | None | lib.NoDefault = ...,
    index_col: IndexLabel | Literal[False] | None = ...,
    usecols: UsecolsArgType = ...,
    dtype: DtypeArg | None = ...,
    engine: CSVEngine | None = ...,
    converters: Mapping[Hashable, Callable] | None = ...,
    true_values: list | None = ...,
    false_values: list | None = ...,
    skipinitialspace: bool = ...,
    skiprows: list[int] | int | Callable[[Hashable], bool] | None = ...,
    skipfooter: int = ...,
    nrows: int | None = ...,
    na_values: Hashable
    | Iterable[Hashable]
    | Mapping[Hashable, Iterable[Hashable]]
    | None = ...,
    keep_default_na: bool = ...,
    na_filter: bool = ...,
    verbose: bool | lib.NoDefault = ...,
    skip_blank_lines: bool = ...,
    parse_dates: bool | Sequence[Hashable] | None = ...,
    infer_datetime_format: bool | lib.NoDefault = ...,
    keep_date_col: bool | lib.NoDefault = ...,
    date_parser: Callable | lib.NoDefault = ...,
    date_format: str | dict[Hashable, str] | None = ...,
    dayfirst: bool = ...,
    cache_dates: bool = ...,
    iterator: bool = ...,
    chunksize: int | None = ...,
    compression: CompressionOptions = ...,
    thousands: str | None = ...,
    decimal: str = ...,
    lineterminator: str | None = ...,
    quotechar: str = ...,
    quoting: int = ...,
    doublequote: bool = ...,
    escapechar: str | None = ...,
    comment: str | None = ...,
    encoding: str | None = ...,
    encoding_errors: str | None = ...,
    dialect: str | csv.Dialect | None = ...,
    on_bad_lines=...,
    delim_whitespace: bool | lib.NoDefault = ...,
    low_memory: bool = ...,
    memory_map: bool = ...,
    float_precision: Literal["high", "legacy"] | None = ...,
    storage_options: StorageOptions = ...,
    dtype_backend: DtypeBackend | lib.NoDefault = ...,
) -> DataFrame | TextFileReader:
    ...


@Appender(
    _doc_read_csv_and_table.format(
        func_name="read_csv",
        summary="Read a comma-separated values (csv) file into DataFrame.",
        see_also_func_name="read_table",
        see_also_func_summary="Read general delimited file into DataFrame.",
        _default_sep="','",
        storage_options=_shared_docs["storage_options"],
        decompression_options=_shared_docs["decompression_options"]
        % "filepath_or_buffer",
    )
)
def read_csv(
    filepath_or_buffer: FilePath | ReadCsvBuffer[bytes] | ReadCsvBuffer[str],
    *,
    sep: str | None | lib.NoDefault = lib.no_default,
    delimiter: str | None | lib.NoDefault = None,
    # Column and Index Locations and Names
    header: int | Sequence[int] | None | Literal["infer"] = "infer",
    names: Sequence[Hashable] | None | lib.NoDefault = lib.no_default,
    index_col: IndexLabel | Literal[False] | None = None,
    usecols: UsecolsArgType = None,
    # General Parsing Configuration
    dtype: DtypeArg | None = None,
    engine: CSVEngine | None = None,
    converters: Mapping[Hashable, Callable] | None = None,
    true_values: list | None = None,
    false_values: list | None = None,
    skipinitialspace: bool = False,
    skiprows: list[int] | int | Callable[[Hashable], bool] | None = None,
    skipfooter: int = 0,
    nrows: int | None = None,
    # NA and Missing Data Handling
    na_values: Hashable
    | Iterable[Hashable]
    | Mapping[Hashable, Iterable[Hashable]]
    | None = None,
    keep_default_na: bool = True,
    na_filter: bool = True,
    verbose: bool | lib.NoDefault = lib.no_default,
    skip_blank_lines: bool = True,
    # Datetime Handling
    parse_dates: bool | Sequence[Hashable] | None = None,
    infer_datetime_format: bool | lib.NoDefault = lib.no_default,
    keep_date_col: bool | lib.NoDefault = lib.no_default,
    date_parser: Callable | lib.NoDefault = lib.no_default,
    date_format: str | dict[Hashable, str] | None = None,
    dayfirst: bool = False,
    cache_dates: bool = True,
    # Iteration
    iterator: bool = False,
    chunksize: int | None = None,
    # Quoting, Compression, and File Format
    compression: CompressionOptions = "infer",
    thousands: str | None = None,
    decimal: str = ".",
    lineterminator: str | None = None,
    quotechar: str = '"',
    quoting: int = csv.QUOTE_MINIMAL,
    doublequote: bool = True,
    escapechar: str | None = None,
    comment: str | None = None,
    encoding: str | None = None,
    encoding_errors: str | None = "strict",
    dialect: str | csv.Dialect | None = None,
    # Error Handling
    on_bad_lines: str = "error",
    # Internal
    delim_whitespace: bool | lib.NoDefault = lib.no_default,
    low_memory: bool = _c_parser_defaults["low_memory"],
    memory_map: bool = False,
    float_precision: Literal["high", "legacy"] | None = None,
    storage_options: StorageOptions | None = None,
    dtype_backend: DtypeBackend | lib.NoDefault = lib.no_default,
) -> DataFrame | TextFileReader:
    if keep_date_col is not lib.no_default:
        # GH#55569
        warnings.warn(
            "The 'keep_date_col' keyword in pd.read_csv is deprecated and "
            "will be removed in a future version. Explicitly remove unwanted "
            "columns after parsing instead.",
            FutureWarning,
            stacklevel=find_stack_level(),
        )
    else:
        keep_date_col = False

    if lib.is_list_like(parse_dates):
        # GH#55569
        depr = False
        # error: Item "bool" of "bool | Sequence[Hashable] | None" has no
        # attribute "__iter__" (not iterable)
        if not all(is_hashable(x) for x in parse_dates):  # type: ignore[union-attr]
            depr = True
        elif isinstance(parse_dates, dict) and any(
            lib.is_list_like(x) for x in parse_dates.values()
        ):
            depr = True
        if depr:
            warnings.warn(
                "Support for nested sequences for 'parse_dates' in pd.read_csv "
                "is deprecated. Combine the desired columns with pd.to_datetime "
                "after parsing instead.",
                FutureWarning,
                stacklevel=find_stack_level(),
            )

    if infer_datetime_format is not lib.no_default:
        warnings.warn(
            "The argument 'infer_datetime_format' is deprecated and will "
            "be removed in a future version. "
            "A strict version of it is now the default, see "
            "https://pandas.pydata.org/pdeps/0004-consistent-to-datetime-parsing.html. "
            "You can safely remove this argument.",
            FutureWarning,
            stacklevel=find_stack_level(),
        )

    if delim_whitespace is not lib.no_default:
        # GH#55569
        warnings.warn(
            "The 'delim_whitespace' keyword in pd.read_csv is deprecated and "
            "will be removed in a future version. Use ``sep='\\s+'`` instead",
            FutureWarning,
            stacklevel=find_stack_level(),
        )
    else:
        delim_whitespace = False

    if verbose is not lib.no_default:
        # GH#55569
        warnings.warn(
            "The 'verbose' keyword in pd.read_csv is deprecated and "
            "will be removed in a future version.",
            FutureWarning,
            stacklevel=find_stack_level(),
        )
    else:
        verbose = False

    # locals() should never be modified
    kwds = locals().copy()
    del kwds["filepath_or_buffer"]
    del kwds["sep"]

    kwds_defaults = _refine_defaults_read(
        dialect,
        delimiter,
        delim_whitespace,
        engine,
        sep,
        on_bad_lines,
        names,
        defaults={"delimiter": ","},
        dtype_backend=dtype_backend,
    )
    kwds.update(kwds_defaults)

    return _read(filepath_or_buffer, kwds)


# iterator=True -> TextFileReader
@overload
def read_table(
    filepath_or_buffer: FilePath | ReadCsvBuffer[bytes] | ReadCsvBuffer[str],
    *,
    sep: str | None | lib.NoDefault = ...,
    delimiter: str | None | lib.NoDefault = ...,
    header: int | Sequence[int] | None | Literal["infer"] = ...,
    names: Sequence[Hashable] | None | lib.NoDefault = ...,
    index_col: IndexLabel | Literal[False] | None = ...,
    usecols: UsecolsArgType = ...,
    dtype: DtypeArg | None = ...,
    engine: CSVEngine | None = ...,
    converters: Mapping[Hashable, Callable] | None = ...,
    true_values: list | None = ...,
    false_values: list | None = ...,
    skipinitialspace: bool = ...,
    skiprows: list[int] | int | Callable[[Hashable], bool] | None = ...,
    skipfooter: int = ...,
    nrows: int | None = ...,
    na_values: Sequence[str] | Mapping[str, Sequence[str]] | None = ...,
    keep_default_na: bool = ...,
    na_filter: bool = ...,
    verbose: bool | lib.NoDefault = ...,
    skip_blank_lines: bool = ...,
    parse_dates: bool | Sequence[Hashable] = ...,
    infer_datetime_format: bool | lib.NoDefault = ...,
    keep_date_col: bool | lib.NoDefault = ...,
    date_parser: Callable | lib.NoDefault = ...,
    date_format: str | dict[Hashable, str] | None = ...,
    dayfirst: bool = ...,
    cache_dates: bool = ...,
    iterator: Literal[True],
    chunksize: int | None = ...,
    compression: CompressionOptions = ...,
    thousands: str | None = ...,
    decimal: str = ...,
    lineterminator: str | None = ...,
    quotechar: str = ...,
    quoting: int = ...,
    doublequote: bool = ...,
    escapechar: str | None = ...,
    comment: str | None = ...,
    encoding: str | None = ...,
    encoding_errors: str | None = ...,
    dialect: str | csv.Dialect | None = ...,
    on_bad_lines=...,
    delim_whitespace: bool = ...,
    low_memory: bool = ...,
    memory_map: bool = ...,
    float_precision: str | None = ...,
    storage_options: StorageOptions = ...,
    dtype_backend: DtypeBackend | lib.NoDefault = ...,
) -> TextFileReader:
    ...


# chunksize=int -> TextFileReader
@overload
def read_table(
    filepath_or_buffer: FilePath | ReadCsvBuffer[bytes] | ReadCsvBuffer[str],
    *,
    sep: str | None | lib.NoDefault = ...,
    delimiter: str | None | lib.NoDefault = ...,
    header: int | Sequence[int] | None | Literal["infer"] = ...,
    names: Sequence[Hashable] | None | lib.NoDefault = ...,
    index_col: IndexLabel | Literal[False] | None = ...,
    usecols: UsecolsArgType = ...,
    dtype: DtypeArg | None = ...,
    engine: CSVEngine | None = ...,
    converters: Mapping[Hashable, Callable] | None = ...,
    true_values: list | None = ...,
    false_values: list | None = ...,
    skipinitialspace: bool = ...,
    skiprows: list[int] | int | Callable[[Hashable], bool] | None = ...,
    skipfooter: int = ...,
    nrows: int | None = ...,
    na_values: Sequence[str] | Mapping[str, Sequence[str]] | None = ...,
    keep_default_na: bool = ...,
    na_filter: bool = ...,
    verbose: bool | lib.NoDefault = ...,
    skip_blank_lines: bool = ...,
    parse_dates: bool | Sequence[Hashable] = ...,
    infer_datetime_format: bool | lib.NoDefault = ...,
    keep_date_col: bool | lib.NoDefault = ...,
    date_parser: Callable | lib.NoDefault = ...,
    date_format: str | dict[Hashable, str] | None = ...,
    dayfirst: bool = ...,
    cache_dates: bool = ...,
    iterator: bool = ...,
    chunksize: int,
    compression: CompressionOptions = ...,
    thousands: str | None = ...,
    decimal: str = ...,
    lineterminator: str | None = ...,
    quotechar: str = ...,
    quoting: int = ...,
    doublequote: bool = ...,
    escapechar: str | None = ...,
    comment: str | None = ...,
    encoding: str | None = ...,
    encoding_errors: str | None = ...,
    dialect: str | csv.Dialect | None = ...,
    on_bad_lines=...,
    delim_whitespace: bool = ...,
    low_memory: bool = ...,
    memory_map: bool = ...,
    float_precision: str | None = ...,
    storage_options: StorageOptions = ...,
    dtype_backend: DtypeBackend | lib.NoDefault = ...,
) -> TextFileReader:
    ...


# default -> DataFrame
@overload
def read_table(
    filepath_or_buffer: FilePath | ReadCsvBuffer[bytes] | ReadCsvBuffer[str],
    *,
    sep: str | None | lib.NoDefault = ...,
    delimiter: str | None | lib.NoDefault = ...,
    header: int | Sequence[int] | None | Literal["infer"] = ...,
    names: Sequence[Hashable] | None | lib.NoDefault = ...,
    index_col: IndexLabel | Literal[False] | None = ...,
    usecols: UsecolsArgType = ...,
    dtype: DtypeArg | None = ...,
    engine: CSVEngine | None = ...,
    converters: Mapping[Hashable, Callable] | None = ...,
    true_values: list | None = ...,
    false_values: list | None = ...,
    skipinitialspace: bool = ...,
    skiprows: list[int] | int | Callable[[Hashable], bool] | None = ...,
    skipfooter: int = ...,
    nrows: int | None = ...,
    na_values: Sequence[str] | Mapping[str, Sequence[str]] | None = ...,
    keep_default_na: bool = ...,
    na_filter: bool = ...,
    verbose: bool | lib.NoDefault = ...,
    skip_blank_lines: bool = ...,
    parse_dates: bool | Sequence[Hashable] = ...,
    infer_datetime_format: bool | lib.NoDefault = ...,
    keep_date_col: bool | lib.NoDefault = ...,
    date_parser: Callable | lib.NoDefault = ...,
    date_format: str | dict[Hashable, str] | None = ...,
    dayfirst: bool = ...,
    cache_dates: bool = ...,
    iterator: Literal[False] = ...,
    chunksize: None = ...,
    compression: CompressionOptions = ...,
    thousands: str | None = ...,
    decimal: str = ...,
    lineterminator: str | None = ...,
    quotechar: str = ...,
    quoting: int = ...,
    doublequote: bool = ...,
    escapechar: str | None = ...,
    comment: str | None = ...,
    encoding: str | None = ...,
    encoding_errors: str | None = ...,
    dialect: str | csv.Dialect | None = ...,
    on_bad_lines=...,
    delim_whitespace: bool = ...,
    low_memory: bool = ...,
    memory_map: bool = ...,
    float_precision: str | None = ...,
    storage_options: StorageOptions = ...,
    dtype_backend: DtypeBackend | lib.NoDefault = ...,
) -> DataFrame:
    ...


# Unions -> DataFrame | TextFileReader
@overload
def read_table(
    filepath_or_buffer: FilePath | ReadCsvBuffer[bytes] | ReadCsvBuffer[str],
    *,
    sep: str | None | lib.NoDefault = ...,
    delimiter: str | None | lib.NoDefault = ...,
    header: int | Sequence[int] | None | Literal["infer"] = ...,
    names: Sequence[Hashable] | None | lib.NoDefault = ...,
    index_col: IndexLabel | Literal[False] | None = ...,
    usecols: UsecolsArgType = ...,
    dtype: DtypeArg | None = ...,
    engine: CSVEngine | None = ...,
    converters: Mapping[Hashable, Callable] | None = ...,
    true_values: list | None = ...,
    false_values: list | None = ...,
    skipinitialspace: bool = ...,
    skiprows: list[int] | int | Callable[[Hashable], bool] | None = ...,
    skipfooter: int = ...,
    nrows: int | None = ...,
    na_values: Sequence[str] | Mapping[str, Sequence[str]] | None = ...,
    keep_default_na: bool = ...,
    na_filter: bool = ...,
    verbose: bool | lib.NoDefault = ...,
    skip_blank_lines: bool = ...,
    parse_dates: bool | Sequence[Hashable] = ...,
    infer_datetime_format: bool | lib.NoDefault = ...,
    keep_date_col: bool | lib.NoDefault = ...,
    date_parser: Callable | lib.NoDefault = ...,
    date_format: str | dict[Hashable, str] | None = ...,
    dayfirst: bool = ...,
    cache_dates: bool = ...,
    iterator: bool = ...,
    chunksize: int | None = ...,
    compression: CompressionOptions = ...,
    thousands: str | None = ...,
    decimal: str = ...,
    lineterminator: str | None = ...,
    quotechar: str = ...,
    quoting: int = ...,
    doublequote: bool = ...,
    escapechar: str | None = ...,
    comment: str | None = ...,
    encoding: str | None = ...,
    encoding_errors: str | None = ...,
    dialect: str | csv.Dialect | None = ...,
    on_bad_lines=...,
    delim_whitespace: bool = ...,
    low_memory: bool = ...,
    memory_map: bool = ...,
    float_precision: str | None = ...,
    storage_options: StorageOptions = ...,
    dtype_backend: DtypeBackend | lib.NoDefault = ...,
) -> DataFrame | TextFileReader:
    ...


@Appender(
    _doc_read_csv_and_table.format(
        func_name="read_table",
        summary="Read general delimited file into DataFrame.",
        see_also_func_name="read_csv",
        see_also_func_summary=(
            "Read a comma-separated values (csv) file into DataFrame."
        ),
        _default_sep=r"'\\t' (tab-stop)",
        storage_options=_shared_docs["storage_options"],
        decompression_options=_shared_docs["decompression_options"]
        % "filepath_or_buffer",
    )
)
def read_table(
    filepath_or_buffer: FilePath | ReadCsvBuffer[bytes] | ReadCsvBuffer[str],
    *,
    sep: str | None | lib.NoDefault = lib.no_default,
    delimiter: str | None | lib.NoDefault = None,
    # Column and Index Locations and Names
    header: int | Sequence[int] | None | Literal["infer"] = "infer",
    names: Sequence[Hashable] | None | lib.NoDefault = lib.no_default,
    index_col: IndexLabel | Literal[False] | None = None,
    usecols: UsecolsArgType = None,
    # General Parsing Configuration
    dtype: DtypeArg | None = None,
    engine: CSVEngine | None = None,
    converters: Mapping[Hashable, Callable] | None = None,
    true_values: list | None = None,
    false_values: list | None = None,
    skipinitialspace: bool = False,
    skiprows: list[int] | int | Callable[[Hashable], bool] | None = None,
    skipfooter: int = 0,
    nrows: int | None = None,
    # NA and Missing Data Handling
    na_values: Sequence[str] | Mapping[str, Sequence[str]] | None = None,
    keep_default_na: bool = True,
    na_filter: bool = True,
    verbose: bool | lib.NoDefault = lib.no_default,
    skip_blank_lines: bool = True,
    # Datetime Handling
    parse_dates: bool | Sequence[Hashable] = False,
    infer_datetime_format: bool | lib.NoDefault = lib.no_default,
    keep_date_col: bool | lib.NoDefault = lib.no_default,
    date_parser: Callable | lib.NoDefault = lib.no_default,
    date_format: str | dict[Hashable, str] | None = None,
    dayfirst: bool = False,
    cache_dates: bool = True,
    # Iteration
    iterator: bool = False,
    chunksize: int | None = None,
    # Quoting, Compression, and File Format
    compression: CompressionOptions = "infer",
    thousands: str | None = None,
    decimal: str = ".",
    lineterminator: str | None = None,
    quotechar: str = '"',
    quoting: int = csv.QUOTE_MINIMAL,
    doublequote: bool = True,
    escapechar: str | None = None,
    comment: str | None = None,
    encoding: str | None = None,
    encoding_errors: str | None = "strict",
    dialect: str | csv.Dialect | None = None,
    # Error Handling
    on_bad_lines: str = "error",
    # Internal
    delim_whitespace: bool | lib.NoDefault = lib.no_default,
    low_memory: bool = _c_parser_defaults["low_memory"],
    memory_map: bool = False,
    float_precision: str | None = None,
    storage_options: StorageOptions | None = None,
    dtype_backend: DtypeBackend | lib.NoDefault = lib.no_default,
) -> DataFrame | TextFileReader:
    if keep_date_col is not lib.no_default:
        # GH#55569
        warnings.warn(
            "The 'keep_date_col' keyword in pd.read_table is deprecated and "
            "will be removed in a future version. Explicitly remove unwanted "
            "columns after parsing instead.",
            FutureWarning,
            stacklevel=find_stack_level(),
        )
    else:
        keep_date_col = False

    # error: Item "bool" of "bool | Sequence[Hashable]" has no attribute "__iter__"
    if lib.is_list_like(parse_dates) and not all(is_hashable(x) for x in parse_dates):  # type: ignore[union-attr]
        # GH#55569
        warnings.warn(
            "Support for nested sequences for 'parse_dates' in pd.read_table "
            "is deprecated. Combine the desired columns with pd.to_datetime "
            "after parsing instead.",
            FutureWarning,
            stacklevel=find_stack_level(),
        )

    if infer_datetime_format is not lib.no_default:
        warnings.warn(
            "The argument 'infer_datetime_format' is deprecated and will "
            "be removed in a future version. "
            "A strict version of it is now the default, see "
            "https://pandas.pydata.org/pdeps/0004-consistent-to-datetime-parsing.html. "
            "You can safely remove this argument.",
            FutureWarning,
            stacklevel=find_stack_level(),
        )

    if delim_whitespace is not lib.no_default:
        # GH#55569
        warnings.warn(
            "The 'delim_whitespace' keyword in pd.read_table is deprecated and "
            "will be removed in a future version. Use ``sep='\\s+'`` instead",
            FutureWarning,
            stacklevel=find_stack_level(),
        )
    else:
        delim_whitespace = False

    if verbose is not lib.no_default:
        # GH#55569
        warnings.warn(
            "The 'verbose' keyword in pd.read_table is deprecated and "
            "will be removed in a future version.",
            FutureWarning,
            stacklevel=find_stack_level(),
        )
    else:
        verbose = False

    # locals() should never be modified
    kwds = locals().copy()
    del kwds["filepath_or_buffer"]
    del kwds["sep"]

    kwds_defaults = _refine_defaults_read(
        dialect,
        delimiter,
        delim_whitespace,
        engine,
        sep,
        on_bad_lines,
        names,
        defaults={"delimiter": "\t"},
        dtype_backend=dtype_backend,
    )
    kwds.update(kwds_defaults)

    return _read(filepath_or_buffer, kwds)


@overload
def read_fwf(
    filepath_or_buffer: FilePath | ReadCsvBuffer[bytes] | ReadCsvBuffer[str],
    *,
    colspecs: Sequence[tuple[int, int]] | str | None = ...,
    widths: Sequence[int] | None = ...,
    infer_nrows: int = ...,
    dtype_backend: DtypeBackend | lib.NoDefault = ...,
    iterator: Literal[True],
    chunksize: int | None = ...,
    **kwds,
) -> TextFileReader:
    ...


@overload
def read_fwf(
    filepath_or_buffer: FilePath | ReadCsvBuffer[bytes] | ReadCsvBuffer[str],
    *,
    colspecs: Sequence[tuple[int, int]] | str | None = ...,
    widths: Sequence[int] | None = ...,
    infer_nrows: int = ...,
    dtype_backend: DtypeBackend | lib.NoDefault = ...,
    iterator: bool = ...,
    chunksize: int,
    **kwds,
) -> TextFileReader:
    ...


@overload
def read_fwf(
    filepath_or_buffer: FilePath | ReadCsvBuffer[bytes] | ReadCsvBuffer[str],
    *,
    colspecs: Sequence[tuple[int, int]] | str | None = ...,
    widths: Sequence[int] | None = ...,
    infer_nrows: int = ...,
    dtype_backend: DtypeBackend | lib.NoDefault = ...,
    iterator: Literal[False] = ...,
    chunksize: None = ...,
    **kwds,
) -> DataFrame:
    ...


def read_fwf(
    filepath_or_buffer: FilePath | ReadCsvBuffer[bytes] | ReadCsvBuffer[str],
    *,
    colspecs: Sequence[tuple[int, int]] | str | None = "infer",
    widths: Sequence[int] | None = None,
    infer_nrows: int = 100,
    dtype_backend: DtypeBackend | lib.NoDefault = lib.no_default,
    iterator: bool = False,
    chunksize: int | None = None,
    **kwds,
) -> DataFrame | TextFileReader:
    r"""
    Read a table of fixed-width formatted lines into DataFrame.

    Also supports optionally iterating or breaking of the file
    into chunks.

    Additional help can be found in the `online docs for IO Tools
    <https://pandas.pydata.org/pandas-docs/stable/user_guide/io.html>`_.

    Parameters
    ----------
    filepath_or_buffer : str, path object, or file-like object
        String, path object (implementing ``os.PathLike[str]``), or file-like
        object implementing a text ``read()`` function.The string could be a URL.
        Valid URL schemes include http, ftp, s3, and file. For file URLs, a host is
        expected. A local file could be:
        ``file://localhost/path/to/table.csv``.
    colspecs : list of tuple (int, int) or 'infer'. optional
        A list of tuples giving the extents of the fixed-width
        fields of each line as half-open intervals (i.e.,  [from, to[ ).
        String value 'infer' can be used to instruct the parser to try
        detecting the column specifications from the first 100 rows of
        the data which are not being skipped via skiprows (default='infer').
    widths : list of int, optional
        A list of field widths which can be used instead of 'colspecs' if
        the intervals are contiguous.
    infer_nrows : int, default 100
        The number of rows to consider when letting the parser determine the
        `colspecs`.
    dtype_backend : {'numpy_nullable', 'pyarrow'}, default 'numpy_nullable'
        Back-end data type applied to the resultant :class:`DataFrame`
        (still experimental). Behaviour is as follows:

        * ``"numpy_nullable"``: returns nullable-dtype-backed :class:`DataFrame`
          (default).
        * ``"pyarrow"``: returns pyarrow-backed nullable :class:`ArrowDtype`
          DataFrame.

        .. versionadded:: 2.0

    **kwds : optional
        Optional keyword arguments can be passed to ``TextFileReader``.

    Returns
    -------
    DataFrame or TextFileReader
        A comma-separated values (csv) file is returned as two-dimensional
        data structure with labeled axes.

    See Also
    --------
    DataFrame.to_csv : Write DataFrame to a comma-separated values (csv) file.
    read_csv : Read a comma-separated values (csv) file into DataFrame.

    Examples
    --------
    >>> pd.read_fwf('data.csv')  # doctest: +SKIP
    """
    # Check input arguments.
    if colspecs is None and widths is None:
        raise ValueError("Must specify either colspecs or widths")
    if colspecs not in (None, "infer") and widths is not None:
        raise ValueError("You must specify only one of 'widths' and 'colspecs'")

    # Compute 'colspecs' from 'widths', if specified.
    if widths is not None:
        colspecs, col = [], 0
        for w in widths:
            colspecs.append((col, col + w))
            col += w

    # for mypy
    assert colspecs is not None

    # GH#40830
    # Ensure length of `colspecs` matches length of `names`
    names = kwds.get("names")
    if names is not None:
        if len(names) != len(colspecs) and colspecs != "infer":
            # need to check len(index_col) as it might contain
            # unnamed indices, in which case it's name is not required
            len_index = 0
            if kwds.get("index_col") is not None:
                index_col: Any = kwds.get("index_col")
                if index_col is not False:
                    if not is_list_like(index_col):
                        len_index = 1
                    else:
                        len_index = len(index_col)
            if kwds.get("usecols") is None and len(names) + len_index != len(colspecs):
                # If usecols is used colspec may be longer than names
                raise ValueError("Length of colspecs must match length of names")

    kwds["colspecs"] = colspecs
    kwds["infer_nrows"] = infer_nrows
    kwds["engine"] = "python-fwf"
    kwds["iterator"] = iterator
    kwds["chunksize"] = chunksize

    check_dtype_backend(dtype_backend)
    kwds["dtype_backend"] = dtype_backend
    return _read(filepath_or_buffer, kwds)


class TextFileReader(abc.Iterator):
    """

    Passed dialect overrides any of the related parser options

    """

    def __init__(
        self,
        f: FilePath | ReadCsvBuffer[bytes] | ReadCsvBuffer[str] | list,
        engine: CSVEngine | None = None,
        **kwds,
    ) -> None:
        if engine is not None:
            engine_specified = True
        else:
            engine = "python"
            engine_specified = False
        self.engine = engine
        self._engine_specified = kwds.get("engine_specified", engine_specified)

        _validate_skipfooter(kwds)

        dialect = _extract_dialect(kwds)
        if dialect is not None:
            if engine == "pyarrow":
                raise ValueError(
                    "The 'dialect' option is not supported with the 'pyarrow' engine"
                )
            kwds = _merge_with_dialect_properties(dialect, kwds)

        if kwds.get("header", "infer") == "infer":
            kwds["header"] = 0 if kwds.get("names") is None else None

        self.orig_options = kwds

        # miscellanea
        self._currow = 0

        options = self._get_options_with_defaults(engine)
        options["storage_options"] = kwds.get("storage_options", None)

        self.chunksize = options.pop("chunksize", None)
        self.nrows = options.pop("nrows", None)

        self._check_file_or_buffer(f, engine)
        self.options, self.engine = self._clean_options(options, engine)

        if "has_index_names" in kwds:
            self.options["has_index_names"] = kwds["has_index_names"]

        self.handles: IOHandles | None = None
        self._engine = self._make_engine(f, self.engine)

    def close(self) -> None:
        if self.handles is not None:
            self.handles.close()
        self._engine.close()

    def _get_options_with_defaults(self, engine: CSVEngine) -> dict[str, Any]:
        kwds = self.orig_options

        options = {}
        default: object | None

        for argname, default in parser_defaults.items():
            value = kwds.get(argname, default)

            # see gh-12935
            if (
                engine == "pyarrow"
                and argname in _pyarrow_unsupported
                and value != default
                and value != getattr(value, "value", default)
            ):
                raise ValueError(
                    f"The {repr(argname)} option is not supported with the "
                    f"'pyarrow' engine"
                )
            options[argname] = value

        for argname, default in _c_parser_defaults.items():
            if argname in kwds:
                value = kwds[argname]

                if engine != "c" and value != default:
                    # TODO: Refactor this logic, its pretty convoluted
                    if "python" in engine and argname not in _python_unsupported:
                        pass
                    elif "pyarrow" in engine and argname not in _pyarrow_unsupported:
                        pass
                    else:
                        raise ValueError(
                            f"The {repr(argname)} option is not supported with the "
                            f"{repr(engine)} engine"
                        )
            else:
                value = default
            options[argname] = value

        if engine == "python-fwf":
            for argname, default in _fwf_defaults.items():
                options[argname] = kwds.get(argname, default)

        return options

    def _check_file_or_buffer(self, f, engine: CSVEngine) -> None:
        # see gh-16530
        if is_file_like(f) and engine != "c" and not hasattr(f, "__iter__"):
            # The C engine doesn't need the file-like to have the "__iter__"
            # attribute. However, the Python engine needs "__iter__(...)"
            # when iterating through such an object, meaning it
            # needs to have that attribute
            raise ValueError(
                "The 'python' engine cannot iterate through this file buffer."
            )

    def _clean_options(
        self, options: dict[str, Any], engine: CSVEngine
    ) -> tuple[dict[str, Any], CSVEngine]:
        result = options.copy()

        fallback_reason = None

        # C engine not supported yet
        if engine == "c":
            if options["skipfooter"] > 0:
                fallback_reason = "the 'c' engine does not support skipfooter"
                engine = "python"

        sep = options["delimiter"]
        delim_whitespace = options["delim_whitespace"]

        if sep is None and not delim_whitespace:
            if engine in ("c", "pyarrow"):
                fallback_reason = (
                    f"the '{engine}' engine does not support "
                    "sep=None with delim_whitespace=False"
                )
                engine = "python"
        elif sep is not None and len(sep) > 1:
            if engine == "c" and sep == r"\s+":
                result["delim_whitespace"] = True
                del result["delimiter"]
            elif engine not in ("python", "python-fwf"):
                # wait until regex engine integrated
                fallback_reason = (
                    f"the '{engine}' engine does not support "
                    "regex separators (separators > 1 char and "
                    r"different from '\s+' are interpreted as regex)"
                )
                engine = "python"
        elif delim_whitespace:
            if "python" in engine:
                result["delimiter"] = r"\s+"
        elif sep is not None:
            encodeable = True
            encoding = sys.getfilesystemencoding() or "utf-8"
            try:
                if len(sep.encode(encoding)) > 1:
                    encodeable = False
            except UnicodeDecodeError:
                encodeable = False
            if not encodeable and engine not in ("python", "python-fwf"):
                fallback_reason = (
                    f"the separator encoded in {encoding} "
                    f"is > 1 char long, and the '{engine}' engine "
                    "does not support such separators"
                )
                engine = "python"

        quotechar = options["quotechar"]
        if quotechar is not None and isinstance(quotechar, (str, bytes)):
            if (
                len(quotechar) == 1
                and ord(quotechar) > 127
                and engine not in ("python", "python-fwf")
            ):
                fallback_reason = (
                    "ord(quotechar) > 127, meaning the "
                    "quotechar is larger than one byte, "
                    f"and the '{engine}' engine does not support such quotechars"
                )
                engine = "python"

        if fallback_reason and self._engine_specified:
            raise ValueError(fallback_reason)

        if engine == "c":
            for arg in _c_unsupported:
                del result[arg]

        if "python" in engine:
            for arg in _python_unsupported:
                if fallback_reason and result[arg] != _c_parser_defaults.get(arg):
                    raise ValueError(
                        "Falling back to the 'python' engine because "
                        f"{fallback_reason}, but this causes {repr(arg)} to be "
                        "ignored as it is not supported by the 'python' engine."
                    )
                del result[arg]

        if fallback_reason:
            warnings.warn(
                (
                    "Falling back to the 'python' engine because "
                    f"{fallback_reason}; you can avoid this warning by specifying "
                    "engine='python'."
                ),
                ParserWarning,
                stacklevel=find_stack_level(),
            )

        index_col = options["index_col"]
        names = options["names"]
        converters = options["converters"]
        na_values = options["na_values"]
        skiprows = options["skiprows"]

        validate_header_arg(options["header"])

        if index_col is True:
            raise ValueError("The value of index_col couldn't be 'True'")
        if is_index_col(index_col):
            if not isinstance(index_col, (list, tuple, np.ndarray)):
                index_col = [index_col]
        result["index_col"] = index_col

        names = list(names) if names is not None else names

        # type conversion-related
        if converters is not None:
            if not isinstance(converters, dict):
                raise TypeError(
                    "Type converters must be a dict or subclass, "
                    f"input was a {type(converters).__name__}"
                )
        else:
            converters = {}

        # Converting values to NA
        keep_default_na = options["keep_default_na"]
        floatify = engine != "pyarrow"
        na_values, na_fvalues = _clean_na_values(
            na_values, keep_default_na, floatify=floatify
        )

        # handle skiprows; this is internally handled by the
        # c-engine, so only need for python and pyarrow parsers
        if engine == "pyarrow":
            if not is_integer(skiprows) and skiprows is not None:
                # pyarrow expects skiprows to be passed as an integer
                raise ValueError(
                    "skiprows argument must be an integer when using "
                    "engine='pyarrow'"
                )
        else:
            if is_integer(skiprows):
                skiprows = list(range(skiprows))
            if skiprows is None:
                skiprows = set()
            elif not callable(skiprows):
                skiprows = set(skiprows)

        # put stuff back
        result["names"] = names
        result["converters"] = converters
        result["na_values"] = na_values
        result["na_fvalues"] = na_fvalues
        result["skiprows"] = skiprows

        return result, engine

    def __next__(self) -> DataFrame:
        try:
            return self.get_chunk()
        except StopIteration:
            self.close()
            raise

    def _make_engine(
        self,
        f: FilePath | ReadCsvBuffer[bytes] | ReadCsvBuffer[str] | list | IO,
        engine: CSVEngine = "c",
    ) -> ParserBase:
        mapping: dict[str, type[ParserBase]] = {
            "c": CParserWrapper,
            "python": PythonParser,
            "pyarrow": ArrowParserWrapper,
            "python-fwf": FixedWidthFieldParser,
        }
        if engine not in mapping:
            raise ValueError(
                f"Unknown engine: {engine} (valid options are {mapping.keys()})"
            )
        if not isinstance(f, list):
            # open file here
            is_text = True
            mode = "r"
            if engine == "pyarrow":
                is_text = False
                mode = "rb"
            elif (
                engine == "c"
                and self.options.get("encoding", "utf-8") == "utf-8"
                and isinstance(stringify_path(f), str)
            ):
                # c engine can decode utf-8 bytes, adding TextIOWrapper makes
                # the c-engine especially for memory_map=True far slower
                is_text = False
                if "b" not in mode:
                    mode += "b"
            self.handles = get_handle(
                f,
                mode,
                encoding=self.options.get("encoding", None),
                compression=self.options.get("compression", None),
                memory_map=self.options.get("memory_map", False),
                is_text=is_text,
                errors=self.options.get("encoding_errors", "strict"),
                storage_options=self.options.get("storage_options", None),
            )
            assert self.handles is not None
            f = self.handles.handle

        elif engine != "python":
            msg = f"Invalid file path or buffer object type: {type(f)}"
            raise ValueError(msg)

        try:
            return mapping[engine](f, **self.options)
        except Exception:
            if self.handles is not None:
                self.handles.close()
            raise

    def _failover_to_python(self) -> None:
        raise AbstractMethodError(self)

    def read(self, nrows: int | None = None) -> DataFrame:
        if self.engine == "pyarrow":
            try:
                # error: "ParserBase" has no attribute "read"
                df = self._engine.read()  # type: ignore[attr-defined]
            except Exception:
                self.close()
                raise
        else:
            nrows = validate_integer("nrows", nrows)
            try:
                # error: "ParserBase" has no attribute "read"
                (
                    index,
                    columns,
                    col_dict,
                ) = self._engine.read(  # type: ignore[attr-defined]
                    nrows
                )
            except Exception:
                self.close()
                raise

            if index is None:
                if col_dict:
                    # Any column is actually fine:
                    new_rows = len(next(iter(col_dict.values())))
                    index = RangeIndex(self._currow, self._currow + new_rows)
                else:
                    new_rows = 0
            else:
                new_rows = len(index)

            if hasattr(self, "orig_options"):
                dtype_arg = self.orig_options.get("dtype", None)
            else:
                dtype_arg = None

            if isinstance(dtype_arg, dict):
                dtype = defaultdict(lambda: None)  # type: ignore[var-annotated]
                dtype.update(dtype_arg)
            elif dtype_arg is not None and pandas_dtype(dtype_arg) in (
                np.str_,
                np.object_,
            ):
                dtype = defaultdict(lambda: dtype_arg)
            else:
                dtype = None

            if dtype is not None:
                new_col_dict = {}
                for k, v in col_dict.items():
                    d = (
                        dtype[k]
                        if pandas_dtype(dtype[k]) in (np.str_, np.object_)
                        else None
                    )
                    new_col_dict[k] = Series(v, index=index, dtype=d, copy=False)
            else:
                new_col_dict = col_dict

            df = DataFrame(
                new_col_dict,
                columns=columns,
                index=index,
                copy=not using_copy_on_write(),
            )

            self._currow += new_rows
        return df

    def get_chunk(self, size: int | None = None) -> DataFrame:
        if size is None:
            size = self.chunksize
        if self.nrows is not None:
            if self._currow >= self.nrows:
                raise StopIteration
            size = min(size, self.nrows - self._currow)
        return self.read(nrows=size)

    def __enter__(self) -> Self:
        return self

    def __exit__(
        self,
        exc_type: type[BaseException] | None,
        exc_value: BaseException | None,
        traceback: TracebackType | None,
    ) -> None:
        self.close()


def TextParser(*args, **kwds) -> TextFileReader:
    """
    Converts lists of lists/tuples into DataFrames with proper type inference
    and optional (e.g. string to datetime) conversion. Also enables iterating
    lazily over chunks of large files

    Parameters
    ----------
    data : file-like object or list
    delimiter : separator character to use
    dialect : str or csv.Dialect instance, optional
        Ignored if delimiter is longer than 1 character
    names : sequence, default
    header : int, default 0
        Row to use to parse column labels. Defaults to the first row. Prior
        rows will be discarded
    index_col : int or list, optional
        Column or columns to use as the (possibly hierarchical) index
    has_index_names: bool, default False
        True if the cols defined in index_col have an index name and are
        not in the header.
    na_values : scalar, str, list-like, or dict, optional
        Additional strings to recognize as NA/NaN.
    keep_default_na : bool, default True
    thousands : str, optional
        Thousands separator
    comment : str, optional
        Comment out remainder of line
    parse_dates : bool, default False
    keep_date_col : bool, default False
    date_parser : function, optional

        .. deprecated:: 2.0.0
    date_format : str or dict of column -> format, default ``None``

        .. versionadded:: 2.0.0
    skiprows : list of integers
        Row numbers to skip
    skipfooter : int
        Number of line at bottom of file to skip
    converters : dict, optional
        Dict of functions for converting values in certain columns. Keys can
        either be integers or column labels, values are functions that take one
        input argument, the cell (not column) content, and return the
        transformed content.
    encoding : str, optional
        Encoding to use for UTF when reading/writing (ex. 'utf-8')
    float_precision : str, optional
        Specifies which converter the C engine should use for floating-point
        values. The options are `None` or `high` for the ordinary converter,
        `legacy` for the original lower precision pandas converter, and
        `round_trip` for the round-trip converter.
    """
    kwds["engine"] = "python"
    return TextFileReader(*args, **kwds)


def _clean_na_values(na_values, keep_default_na: bool = True, floatify: bool = True):
    na_fvalues: set | dict
    if na_values is None:
        if keep_default_na:
            na_values = STR_NA_VALUES
        else:
            na_values = set()
        na_fvalues = set()
    elif isinstance(na_values, dict):
        old_na_values = na_values.copy()
        na_values = {}  # Prevent aliasing.

        # Convert the values in the na_values dictionary
        # into array-likes for further use. This is also
        # where we append the default NaN values, provided
        # that `keep_default_na=True`.
        for k, v in old_na_values.items():
            if not is_list_like(v):
                v = [v]

            if keep_default_na:
                v = set(v) | STR_NA_VALUES

            na_values[k] = v
        na_fvalues = {k: _floatify_na_values(v) for k, v in na_values.items()}
    else:
        if not is_list_like(na_values):
            na_values = [na_values]
        na_values = _stringify_na_values(na_values, floatify)
        if keep_default_na:
            na_values = na_values | STR_NA_VALUES

        na_fvalues = _floatify_na_values(na_values)

    return na_values, na_fvalues


def _floatify_na_values(na_values):
    # create float versions of the na_values
    result = set()
    for v in na_values:
        try:
            v = float(v)
            if not np.isnan(v):
                result.add(v)
        except (TypeError, ValueError, OverflowError):
            pass
    return result


def _stringify_na_values(na_values, floatify: bool):
    """return a stringified and numeric for these values"""
    result: list[str | float] = []
    for x in na_values:
        result.append(str(x))
        result.append(x)
        try:
            v = float(x)

            # we are like 999 here
            if v == int(v):
                v = int(v)
                result.append(f"{v}.0")
                result.append(str(v))

            if floatify:
                result.append(v)
        except (TypeError, ValueError, OverflowError):
            pass
        if floatify:
            try:
                result.append(int(x))
            except (TypeError, ValueError, OverflowError):
                pass
    return set(result)


def _refine_defaults_read(
    dialect: str | csv.Dialect | None,
    delimiter: str | None | lib.NoDefault,
    delim_whitespace: bool,
    engine: CSVEngine | None,
    sep: str | None | lib.NoDefault,
    on_bad_lines: str | Callable,
    names: Sequence[Hashable] | None | lib.NoDefault,
    defaults: dict[str, Any],
    dtype_backend: DtypeBackend | lib.NoDefault,
):
    """Validate/refine default values of input parameters of read_csv, read_table.

    Parameters
    ----------
    dialect : str or csv.Dialect
        If provided, this parameter will override values (default or not) for the
        following parameters: `delimiter`, `doublequote`, `escapechar`,
        `skipinitialspace`, `quotechar`, and `quoting`. If it is necessary to
        override values, a ParserWarning will be issued. See csv.Dialect
        documentation for more details.
    delimiter : str or object
        Alias for sep.
    delim_whitespace : bool
        Specifies whether or not whitespace (e.g. ``' '`` or ``'\t'``) will be
        used as the sep. Equivalent to setting ``sep='\\s+'``. If this option
        is set to True, nothing should be passed in for the ``delimiter``
        parameter.

        .. deprecated:: 2.2.0
            Use ``sep="\\s+"`` instead.
    engine : {{'c', 'python'}}
        Parser engine to use. The C engine is faster while the python engine is
        currently more feature-complete.
    sep : str or object
        A delimiter provided by the user (str) or a sentinel value, i.e.
        pandas._libs.lib.no_default.
    on_bad_lines : str, callable
        An option for handling bad lines or a sentinel value(None).
    names : array-like, optional
        List of column names to use. If the file contains a header row,
        then you should explicitly pass ``header=0`` to override the column names.
        Duplicates in this list are not allowed.
    defaults: dict
        Default values of input parameters.

    Returns
    -------
    kwds : dict
        Input parameters with correct values.

    Raises
    ------
    ValueError :
        If a delimiter was specified with ``sep`` (or ``delimiter``) and
        ``delim_whitespace=True``.
    """
    # fix types for sep, delimiter to Union(str, Any)
    delim_default = defaults["delimiter"]
    kwds: dict[str, Any] = {}
    # gh-23761
    #
    # When a dialect is passed, it overrides any of the overlapping
    # parameters passed in directly. We don't want to warn if the
    # default parameters were passed in (since it probably means
    # that the user didn't pass them in explicitly in the first place).
    #
    # "delimiter" is the annoying corner case because we alias it to
    # "sep" before doing comparison to the dialect values later on.
    # Thus, we need a flag to indicate that we need to "override"
    # the comparison to dialect values by checking if default values
    # for BOTH "delimiter" and "sep" were provided.
    if dialect is not None:
        kwds["sep_override"] = delimiter is None and (
            sep is lib.no_default or sep == delim_default
        )

    if delimiter and (sep is not lib.no_default):
        raise ValueError("Specified a sep and a delimiter; you can only specify one.")

    kwds["names"] = None if names is lib.no_default else names

    # Alias sep -> delimiter.
    if delimiter is None:
        delimiter = sep

    if delim_whitespace and (delimiter is not lib.no_default):
        raise ValueError(
            "Specified a delimiter with both sep and "
            "delim_whitespace=True; you can only specify one."
        )

    if delimiter == "\n":
        raise ValueError(
            r"Specified \n as separator or delimiter. This forces the python engine "
            "which does not accept a line terminator. Hence it is not allowed to use "
            "the line terminator as separator.",
        )

    if delimiter is lib.no_default:
        # assign default separator value
        kwds["delimiter"] = delim_default
    else:
        kwds["delimiter"] = delimiter

    if engine is not None:
        kwds["engine_specified"] = True
    else:
        kwds["engine"] = "c"
        kwds["engine_specified"] = False

    if on_bad_lines == "error":
        kwds["on_bad_lines"] = ParserBase.BadLineHandleMethod.ERROR
    elif on_bad_lines == "warn":
        kwds["on_bad_lines"] = ParserBase.BadLineHandleMethod.WARN
    elif on_bad_lines == "skip":
        kwds["on_bad_lines"] = ParserBase.BadLineHandleMethod.SKIP
    elif callable(on_bad_lines):
        if engine not in ["python", "pyarrow"]:
            raise ValueError(
                "on_bad_line can only be a callable function "
                "if engine='python' or 'pyarrow'"
            )
        kwds["on_bad_lines"] = on_bad_lines
    else:
        raise ValueError(f"Argument {on_bad_lines} is invalid for on_bad_lines")

    check_dtype_backend(dtype_backend)

    kwds["dtype_backend"] = dtype_backend

    return kwds


def _extract_dialect(kwds: dict[str, Any]) -> csv.Dialect | None:
    """
    Extract concrete csv dialect instance.

    Returns
    -------
    csv.Dialect or None
    """
    if kwds.get("dialect") is None:
        return None

    dialect = kwds["dialect"]
    if dialect in csv.list_dialects():
        dialect = csv.get_dialect(dialect)

    _validate_dialect(dialect)

    return dialect


MANDATORY_DIALECT_ATTRS = (
    "delimiter",
    "doublequote",
    "escapechar",
    "skipinitialspace",
    "quotechar",
    "quoting",
)


def _validate_dialect(dialect: csv.Dialect) -> None:
    """
    Validate csv dialect instance.

    Raises
    ------
    ValueError
        If incorrect dialect is provided.
    """
    for param in MANDATORY_DIALECT_ATTRS:
        if not hasattr(dialect, param):
            raise ValueError(f"Invalid dialect {dialect} provided")


def _merge_with_dialect_properties(
    dialect: csv.Dialect,
    defaults: dict[str, Any],
) -> dict[str, Any]:
    """
    Merge default kwargs in TextFileReader with dialect parameters.

    Parameters
    ----------
    dialect : csv.Dialect
        Concrete csv dialect. See csv.Dialect documentation for more details.
    defaults : dict
        Keyword arguments passed to TextFileReader.

    Returns
    -------
    kwds : dict
        Updated keyword arguments, merged with dialect parameters.
    """
    kwds = defaults.copy()

    for param in MANDATORY_DIALECT_ATTRS:
        dialect_val = getattr(dialect, param)

        parser_default = parser_defaults[param]
        provided = kwds.get(param, parser_default)

        # Messages for conflicting values between the dialect
        # instance and the actual parameters provided.
        conflict_msgs = []

        # Don't warn if the default parameter was passed in,
        # even if it conflicts with the dialect (gh-23761).
        if provided not in (parser_default, dialect_val):
            msg = (
                f"Conflicting values for '{param}': '{provided}' was "
                f"provided, but the dialect specifies '{dialect_val}'. "
                "Using the dialect-specified value."
            )

            # Annoying corner case for not warning about
            # conflicts between dialect and delimiter parameter.
            # Refer to the outer "_read_" function for more info.
            if not (param == "delimiter" and kwds.pop("sep_override", False)):
                conflict_msgs.append(msg)

        if conflict_msgs:
            warnings.warn(
                "\n\n".join(conflict_msgs), ParserWarning, stacklevel=find_stack_level()
            )
        kwds[param] = dialect_val
    return kwds


def _validate_skipfooter(kwds: dict[str, Any]) -> None:
    """
    Check whether skipfooter is compatible with other kwargs in TextFileReader.

    Parameters
    ----------
    kwds : dict
        Keyword arguments passed to TextFileReader.

    Raises
    ------
    ValueError
        If skipfooter is not compatible with other parameters.
    """
    if kwds.get("skipfooter"):
        if kwds.get("iterator") or kwds.get("chunksize"):
            raise ValueError("'skipfooter' not supported for iteration")
        if kwds.get("nrows"):
            raise ValueError("'skipfooter' not supported with 'nrows'")
```
