## Supplementary software v0.2.1 for "Virtual control arms for paediatric myopia trials: external validation of axial-elongation models": pickle.py

```
""" pickle compat """
from __future__ import annotations

import pickle
from typing import (
    TYPE_CHECKING,
    Any,
)
import warnings

from pandas.compat import pickle_compat as pc
from pandas.util._decorators import doc

from pandas.core.shared_docs import _shared_docs

from pandas.io.common import get_handle

if TYPE_CHECKING:
    from pandas._typing import (
        CompressionOptions,
        FilePath,
        ReadPickleBuffer,
        StorageOptions,
        WriteBuffer,
    )

    from pandas import (
        DataFrame,
        Series,
    )


@doc(
    storage_options=_shared_docs["storage_options"],
    compression_options=_shared_docs["compression_options"] % "filepath_or_buffer",
)
def to_pickle(
    obj: Any,
    filepath_or_buffer: FilePath | WriteBuffer[bytes],
    compression: CompressionOptions = "infer",
    protocol: int = pickle.HIGHEST_PROTOCOL,
    storage_options: StorageOptions | None = None,
) -> None:
    """
    Pickle (serialize) object to file.

    Parameters
    ----------
    obj : any object
        Any python object.
    filepath_or_buffer : str, path object, or file-like object
        String, path object (implementing ``os.PathLike[str]``), or file-like
        object implementing a binary ``write()`` function.
        Also accepts URL. URL has to be of S3 or GCS.
    {compression_options}

        .. versionchanged:: 1.4.0 Zstandard support.

    protocol : int
        Int which indicates which protocol should be used by the pickler,
        default HIGHEST_PROTOCOL (see [1], paragraph 12.1.2). The possible
        values for this parameter depend on the version of Python. For Python
        2.x, possible values are 0, 1, 2. For Python>=3.0, 3 is a valid value.
        For Python >= 3.4, 4 is a valid value. A negative value for the
        protocol parameter is equivalent to setting its value to
        HIGHEST_PROTOCOL.

    {storage_options}

        .. [1] https://docs.python.org/3/library/pickle.html

    See Also
    --------
    read_pickle : Load pickled pandas object (or any object) from file.
    DataFrame.to_hdf : Write DataFrame to an HDF5 file.
    DataFrame.to_sql : Write DataFrame to a SQL database.
    DataFrame.to_parquet : Write a DataFrame to the binary parquet format.

    Examples
    --------
    >>> original_df = pd.DataFrame({{"foo": range(5), "bar": range(5, 10)}})  # doctest: +SKIP
    >>> original_df  # doctest: +SKIP
       foo  bar
    0    0    5
    1    1    6
    2    2    7
    3    3    8
    4    4    9
    >>> pd.to_pickle(original_df, "./dummy.pkl")  # doctest: +SKIP

    >>> unpickled_df = pd.read_pickle("./dummy.pkl")  # doctest: +SKIP
    >>> unpickled_df  # doctest: +SKIP
       foo  bar
    0    0    5
    1    1    6
    2    2    7
    3    3    8
    4    4    9
    """  # noqa: E501
    if protocol < 0:
        protocol = pickle.HIGHEST_PROTOCOL

    with get_handle(
        filepath_or_buffer,
        "wb",
        compression=compression,
        is_text=False,
        storage_options=storage_options,
    ) as handles:
        # letting pickle write directly to the buffer is more memory-efficient
        pickle.dump(obj, handles.handle, protocol=protocol)


@doc(
    storage_options=_shared_docs["storage_options"],
    decompression_options=_shared_docs["decompression_options"] % "filepath_or_buffer",
)
def read_pickle(
    filepath_or_buffer: FilePath | ReadPickleBuffer,
    compression: CompressionOptions = "infer",
    storage_options: StorageOptions | None = None,
) -> DataFrame | Series:
    """
    Load pickled pandas object (or any object) from file.

    .. warning::

       Loading pickled data received from untrusted sources can be
       unsafe. See `here <https://docs.python.org/3/library/pickle.html>`__.

    Parameters
    ----------
    filepath_or_buffer : str, path object, or file-like object
        String, path object (implementing ``os.PathLike[str]``), or file-like
        object implementing a binary ``readlines()`` function.
        Also accepts URL. URL is not limited to S3 and GCS.

    {decompression_options}

        .. versionchanged:: 1.4.0 Zstandard support.

    {storage_options}

    Returns
    -------
    same type as object stored in file

    See Also
    --------
    DataFrame.to_pickle : Pickle (serialize) DataFrame object to file.
    Series.to_pickle : Pickle (serialize) Series object to file.
    read_hdf : Read HDF5 file into a DataFrame.
    read_sql : Read SQL query or database table into a DataFrame.
    read_parquet : Load a parquet object, returning a DataFrame.

    Notes
    -----
    read_pickle is only guaranteed to be backwards compatible to pandas 0.20.3
    provided the object was serialized with to_pickle.

    Examples
    --------
    >>> original_df = pd.DataFrame(
    ...     {{"foo": range(5), "bar": range(5, 10)}}
    ...    )  # doctest: +SKIP
    >>> original_df  # doctest: +SKIP
       foo  bar
    0    0    5
    1    1    6
    2    2    7
    3    3    8
    4    4    9
    >>> pd.to_pickle(original_df, "./dummy.pkl")  # doctest: +SKIP

    >>> unpickled_df = pd.read_pickle("./dummy.pkl")  # doctest: +SKIP
    >>> unpickled_df  # doctest: +SKIP
       foo  bar
    0    0    5
    1    1    6
    2    2    7
    3    3    8
    4    4    9
    """
    excs_to_catch = (AttributeError, ImportError, ModuleNotFoundError, TypeError)
    with get_handle(
        filepath_or_buffer,
        "rb",
        compression=compression,
        is_text=False,
        storage_options=storage_options,
    ) as handles:
        # 1) try standard library Pickle
        # 2) try pickle_compat (older pandas version) to handle subclass changes
        # 3) try pickle_compat with latin-1 encoding upon a UnicodeDecodeError

        try:
            # TypeError for Cython complaints about object.__new__ vs Tick.__new__
            try:
                with warnings.catch_warnings(record=True):
                    # We want to silence any warnings about, e.g. moved modules.
                    warnings.simplefilter("ignore", Warning)
                    return pickle.load(handles.handle)
            except excs_to_catch:
                # e.g.
                #  "No module named 'pandas.core.sparse.series'"
                #  "Can't get attribute '__nat_unpickle' on <module 'pandas._libs.tslib"
                return pc.load(handles.handle, encoding=None)
        except UnicodeDecodeError:
            # e.g. can occur for files written in py27; see GH#28645 and GH#31988
            return pc.load(handles.handle, encoding="latin-1")
```
