## Supplementary software v0.2.1 for "Virtual control arms for paediatric myopia trials: external validation of axial-elongation models": pytables.py

```
"""
High level interface to PyTables for reading and writing pandas data structures
to disk
"""
from __future__ import annotations

from contextlib import suppress
import copy
from datetime import (
    date,
    tzinfo,
)
import itertools
import os
import re
from textwrap import dedent
from typing import (
    TYPE_CHECKING,
    Any,
    Callable,
    Final,
    Literal,
    cast,
    overload,
)
import warnings

import numpy as np

from pandas._config import (
    config,
    get_option,
    using_copy_on_write,
    using_string_dtype,
)

from pandas._libs import (
    lib,
    writers as libwriters,
)
from pandas._libs.lib import is_string_array
from pandas._libs.tslibs import timezones
from pandas.compat import HAS_PYARROW
from pandas.compat._optional import import_optional_dependency
from pandas.compat.pickle_compat import patch_pickle
from pandas.errors import (
    AttributeConflictWarning,
    ClosedFileError,
    IncompatibilityWarning,
    PerformanceWarning,
    PossibleDataLossError,
)
from pandas.util._decorators import cache_readonly
from pandas.util._exceptions import find_stack_level

from pandas.core.dtypes.common import (
    ensure_object,
    is_bool_dtype,
    is_complex_dtype,
    is_list_like,
    is_string_dtype,
    needs_i8_conversion,
)
from pandas.core.dtypes.dtypes import (
    CategoricalDtype,
    DatetimeTZDtype,
    ExtensionDtype,
    PeriodDtype,
)
from pandas.core.dtypes.missing import array_equivalent

from pandas import (
    DataFrame,
    DatetimeIndex,
    Index,
    MultiIndex,
    PeriodIndex,
    RangeIndex,
    Series,
    StringDtype,
    TimedeltaIndex,
    concat,
    isna,
)
from pandas.core.arrays import (
    Categorical,
    DatetimeArray,
    PeriodArray,
)
from pandas.core.arrays.string_ import BaseStringArray
import pandas.core.common as com
from pandas.core.computation.pytables import (
    PyTablesExpr,
    maybe_expression,
)
from pandas.core.construction import (
    array as pd_array,
    extract_array,
)
from pandas.core.indexes.api import ensure_index
from pandas.core.internals import (
    ArrayManager,
    BlockManager,
)

from pandas.io.common import stringify_path
from pandas.io.formats.printing import (
    adjoin,
    pprint_thing,
)

if TYPE_CHECKING:
    from collections.abc import (
        Hashable,
        Iterator,
        Sequence,
    )
    from types import TracebackType

    from tables import (
        Col,
        File,
        Node,
    )

    from pandas._typing import (
        AnyArrayLike,
        ArrayLike,
        AxisInt,
        DtypeArg,
        FilePath,
        Self,
        Shape,
        npt,
    )

    from pandas.core.internals import Block

# versioning attribute
_version = "0.15.2"

# encoding
_default_encoding = "UTF-8"


def _ensure_decoded(s):
    """if we have bytes, decode them to unicode"""
    if isinstance(s, np.bytes_):
        s = s.decode("UTF-8")
    return s


def _ensure_encoding(encoding: str | None) -> str:
    # set the encoding if we need
    if encoding is None:
        encoding = _default_encoding

    return encoding


def _ensure_str(name):
    """
    Ensure that an index / column name is a str (python 3); otherwise they
    may be np.string dtype. Non-string dtypes are passed through unchanged.

    https://github.com/pandas-dev/pandas/issues/13492
    """
    if isinstance(name, str):
        name = str(name)
    return name


Term = PyTablesExpr


def _ensure_term(where, scope_level: int):
    """
    Ensure that the where is a Term or a list of Term.

    This makes sure that we are capturing the scope of variables that are
    passed create the terms here with a frame_level=2 (we are 2 levels down)
    """
    # only consider list/tuple here as an ndarray is automatically a coordinate
    # list
    level = scope_level + 1
    if isinstance(where, (list, tuple)):
        where = [
            Term(term, scope_level=level + 1) if maybe_expression(term) else term
            for term in where
            if term is not None
        ]
    elif maybe_expression(where):
        where = Term(where, scope_level=level)
    return where if where is None or len(where) else None


incompatibility_doc: Final = """
where criteria is being ignored as this version [%s] is too old (or
not-defined), read the file in and write it out to a new file to upgrade (with
the copy_to method)
"""

attribute_conflict_doc: Final = """
the [%s] attribute of the existing index is [%s] which conflicts with the new
[%s], resetting the attribute to None
"""

performance_doc: Final = """
your performance may suffer as PyTables will pickle object types that it cannot
map directly to c-types [inferred_type->%s,key->%s] [items->%s]
"""

# formats
_FORMAT_MAP = {"f": "fixed", "fixed": "fixed", "t": "table", "table": "table"}

# axes map
_AXES_MAP = {DataFrame: [0]}

# register our configuration options
dropna_doc: Final = """
: boolean
    drop ALL nan rows when appending to a table
"""
format_doc: Final = """
: format
    default format writing format, if None, then
    put will default to 'fixed' and append will default to 'table'
"""

with config.config_prefix("io.hdf"):
    config.register_option("dropna_table", False, dropna_doc, validator=config.is_bool)
    config.register_option(
        "default_format",
        None,
        format_doc,
        validator=config.is_one_of_factory(["fixed", "table", None]),
    )

# oh the troubles to reduce import time
_table_mod = None
_table_file_open_policy_is_strict = False


def _tables():
    global _table_mod
    global _table_file_open_policy_is_strict
    if _table_mod is None:
        import tables

        _table_mod = tables

        # set the file open policy
        # return the file open policy; this changes as of pytables 3.1
        # depending on the HDF5 version
        with suppress(AttributeError):
            _table_file_open_policy_is_strict = (
                tables.file._FILE_OPEN_POLICY == "strict"
            )

    return _table_mod


# interface to/from ###


def to_hdf(
    path_or_buf: FilePath | HDFStore,
    key: str,
    value: DataFrame | Series,
    mode: str = "a",
    complevel: int | None = None,
    complib: str | None = None,
    append: bool = False,
    format: str | None = None,
    index: bool = True,
    min_itemsize: int | dict[str, int] | None = None,
    nan_rep=None,
    dropna: bool | None = None,
    data_columns: Literal[True] | list[str] | None = None,
    errors: str = "strict",
    encoding: str = "UTF-8",
) -> None:
    """store this object, close it if we opened it"""
    if append:
        f = lambda store: store.append(
            key,
            value,
            format=format,
            index=index,
            min_itemsize=min_itemsize,
            nan_rep=nan_rep,
            dropna=dropna,
            data_columns=data_columns,
            errors=errors,
            encoding=encoding,
        )
    else:
        # NB: dropna is not passed to `put`
        f = lambda store: store.put(
            key,
            value,
            format=format,
            index=index,
            min_itemsize=min_itemsize,
            nan_rep=nan_rep,
            data_columns=data_columns,
            errors=errors,
            encoding=encoding,
            dropna=dropna,
        )

    path_or_buf = stringify_path(path_or_buf)
    if isinstance(path_or_buf, str):
        with HDFStore(
            path_or_buf, mode=mode, complevel=complevel, complib=complib
        ) as store:
            f(store)
    else:
        f(path_or_buf)


def read_hdf(
    path_or_buf: FilePath | HDFStore,
    key=None,
    mode: str = "r",
    errors: str = "strict",
    where: str | list | None = None,
    start: int | None = None,
    stop: int | None = None,
    columns: list[str] | None = None,
    iterator: bool = False,
    chunksize: int | None = None,
    **kwargs,
):
    """
    Read from the store, close it if we opened it.

    Retrieve pandas object stored in file, optionally based on where
    criteria.

    .. warning::

       Pandas uses PyTables for reading and writing HDF5 files, which allows
       serializing object-dtype data with pickle when using the "fixed" format.
       Loading pickled data received from untrusted sources can be unsafe.

       See: https://docs.python.org/3/library/pickle.html for more.

    Parameters
    ----------
    path_or_buf : str, path object, pandas.HDFStore
        Any valid string path is acceptable. Only supports the local file system,
        remote URLs and file-like objects are not supported.

        If you want to pass in a path object, pandas accepts any
        ``os.PathLike``.

        Alternatively, pandas accepts an open :class:`pandas.HDFStore` object.

    key : object, optional
        The group identifier in the store. Can be omitted if the HDF file
        contains a single pandas object.
    mode : {'r', 'r+', 'a'}, default 'r'
        Mode to use when opening the file. Ignored if path_or_buf is a
        :class:`pandas.HDFStore`. Default is 'r'.
    errors : str, default 'strict'
        Specifies how encoding and decoding errors are to be handled.
        See the errors argument for :func:`open` for a full list
        of options.
    where : list, optional
        A list of Term (or convertible) objects.
    start : int, optional
        Row number to start selection.
    stop  : int, optional
        Row number to stop selection.
    columns : list, optional
        A list of columns names to return.
    iterator : bool, optional
        Return an iterator object.
    chunksize : int, optional
        Number of rows to include in an iteration when using an iterator.
    **kwargs
        Additional keyword arguments passed to HDFStore.

    Returns
    -------
    object
        The selected object. Return type depends on the object stored.

    See Also
    --------
    DataFrame.to_hdf : Write a HDF file from a DataFrame.
    HDFStore : Low-level access to HDF files.

    Notes
    -----
    When ``errors="surrogatepass"``, ``pd.options.future.infer_string`` is true,
    and PyArrow is installed, if a UTF-16 surrogate is encountered when decoding
    to UTF-8, the resulting dtype will be
    ``pd.StringDtype(storage="python", na_value=np.nan)``.

    Examples
    --------
    >>> df = pd.DataFrame([[1, 1.0, 'a']], columns=['x', 'y', 'z'])  # doctest: +SKIP
    >>> df.to_hdf('./store.h5', 'data')  # doctest: +SKIP
    >>> reread = pd.read_hdf('./store.h5')  # doctest: +SKIP
    """
    if mode not in ["r", "r+", "a"]:
        raise ValueError(
            f"mode {mode} is not allowed while performing a read. "
            f"Allowed modes are r, r+ and a."
        )
    # grab the scope
    if where is not None:
        where = _ensure_term(where, scope_level=1)

    if isinstance(path_or_buf, HDFStore):
        if not path_or_buf.is_open:
            raise OSError("The HDFStore must be open for reading.")

        store = path_or_buf
        auto_close = False
    else:
        path_or_buf = stringify_path(path_or_buf)
        if not isinstance(path_or_buf, str):
            raise NotImplementedError(
                "Support for generic buffers has not been implemented."
            )
        try:
            exists = os.path.exists(path_or_buf)

        # if filepath is too long
        except (TypeError, ValueError):
            exists = False

        if not exists:
            raise FileNotFoundError(f"File {path_or_buf} does not exist")

        store = HDFStore(path_or_buf, mode=mode, errors=errors, **kwargs)
        # can't auto open/close if we are using an iterator
        # so delegate to the iterator
        auto_close = True

    try:
        if key is None:
            groups = store.groups()
            if len(groups) == 0:
                raise ValueError(
                    "Dataset(s) incompatible with Pandas data types, "
                    "not table, or no datasets found in HDF5 file."
                )
            candidate_only_group = groups[0]

            # For the HDF file to have only one dataset, all other groups
            # should then be metadata groups for that candidate group. (This
            # assumes that the groups() method enumerates parent groups
            # before their children.)
            for group_to_check in groups[1:]:
                if not _is_metadata_of(group_to_check, candidate_only_group):
                    raise ValueError(
                        "key must be provided when HDF5 "
                        "file contains multiple datasets."
                    )
            key = candidate_only_group._v_pathname
        return store.select(
            key,
            where=where,
            start=start,
            stop=stop,
            columns=columns,
            iterator=iterator,
            chunksize=chunksize,
            auto_close=auto_close,
        )
    except (ValueError, TypeError, LookupError):
        if not isinstance(path_or_buf, HDFStore):
            # if there is an error, close the store if we opened it.
            with suppress(AttributeError):
                store.close()

        raise


def _is_metadata_of(group: Node, parent_group: Node) -> bool:
    """Check if a given group is a metadata group for a given parent_group."""
    if group._v_depth <= parent_group._v_depth:
        return False

    current = group
    while current._v_depth > 1:
        parent = current._v_parent
        if parent == parent_group and current._v_name == "meta":
            return True
        current = current._v_parent
    return False


class HDFStore:
    """
    Dict-like IO interface for storing pandas objects in PyTables.

    Either Fixed or Table format.

    .. warning::

       Pandas uses PyTables for reading and writing HDF5 files, which allows
       serializing object-dtype data with pickle when using the "fixed" format.
       Loading pickled data received from untrusted sources can be unsafe.

       See: https://docs.python.org/3/library/pickle.html for more.

    Parameters
    ----------
    path : str
        File path to HDF5 file.
    mode : {'a', 'w', 'r', 'r+'}, default 'a'

        ``'r'``
            Read-only; no data can be modified.
        ``'w'``
            Write; a new file is created (an existing file with the same
            name would be deleted).
        ``'a'``
            Append; an existing file is opened for reading and writing,
            and if the file does not exist it is created.
        ``'r+'``
            It is similar to ``'a'``, but the file must already exist.
    complevel : int, 0-9, default None
        Specifies a compression level for data.
        A value of 0 or None disables compression.
    complib : {'zlib', 'lzo', 'bzip2', 'blosc'}, default 'zlib'
        Specifies the compression library to be used.
        These additional compressors for Blosc are supported
        (default if no compressor specified: 'blosc:blosclz'):
        {'blosc:blosclz', 'blosc:lz4', 'blosc:lz4hc', 'blosc:snappy',
         'blosc:zlib', 'blosc:zstd'}.
        Specifying a compression library which is not available issues
        a ValueError.
    fletcher32 : bool, default False
        If applying compression use the fletcher32 checksum.
    **kwargs
        These parameters will be passed to the PyTables open_file method.

    Examples
    --------
    >>> bar = pd.DataFrame(np.random.randn(10, 4))
    >>> store = pd.HDFStore('test.h5')
    >>> store['foo'] = bar   # write to HDF5
    >>> bar = store['foo']   # retrieve
    >>> store.close()

    **Create or load HDF5 file in-memory**

    When passing the `driver` option to the PyTables open_file method through
    **kwargs, the HDF5 file is loaded or created in-memory and will only be
    written when closed:

    >>> bar = pd.DataFrame(np.random.randn(10, 4))
    >>> store = pd.HDFStore('test.h5', driver='H5FD_CORE')
    >>> store['foo'] = bar
    >>> store.close()   # only now, data is written to disk
    """

    _handle: File | None
    _mode: str

    def __init__(
        self,
        path,
        mode: str = "a",
        complevel: int | None = None,
        complib=None,
        fletcher32: bool = False,
        **kwargs,
    ) -> None:
        if "format" in kwargs:
            raise ValueError("format is not a defined argument for HDFStore")

        tables = import_optional_dependency("tables")

        if complib is not None and complib not in tables.filters.all_complibs:
            raise ValueError(
                f"complib only supports {tables.filters.all_complibs} compression."
            )

        if complib is None and complevel is not None:
            complib = tables.filters.default_complib

        self._path = stringify_path(path)
        if mode is None:
            mode = "a"
        self._mode = mode
        self._handle = None
        self._complevel = complevel if complevel else 0
        self._complib = complib
        self._fletcher32 = fletcher32
        self._filters = None
        self.open(mode=mode, **kwargs)

    def __fspath__(self) -> str:
        return self._path

    @property
    def root(self):
        """return the root node"""
        self._check_if_open()
        assert self._handle is not None  # for mypy
        return self._handle.root

    @property
    def filename(self) -> str:
        return self._path

    def __getitem__(self, key: str):
        return self.get(key)

    def __setitem__(self, key: str, value) -> None:
        self.put(key, value)

    def __delitem__(self, key: str) -> None:
        return self.remove(key)

    def __getattr__(self, name: str):
        """allow attribute access to get stores"""
        try:
            return self.get(name)
        except (KeyError, ClosedFileError):
            pass
        raise AttributeError(
            f"'{type(self).__name__}' object has no attribute '{name}'"
        )

    def __contains__(self, key: str) -> bool:
        """
        check for existence of this key
        can match the exact pathname or the pathnm w/o the leading '/'
        """
        node = self.get_node(key)
        if node is not None:
            name = node._v_pathname
            if key in (name, name[1:]):
                return True
        return False

    def __len__(self) -> int:
        return len(self.groups())

    def __repr__(self) -> str:
        pstr = pprint_thing(self._path)
        return f"{type(self)}\nFile path: {pstr}\n"

    def __enter__(self) -> Self:
        return self

    def __exit__(
        self,
        exc_type: type[BaseException] | None,
        exc_value: BaseException | None,
        traceback: TracebackType | None,
    ) -> None:
        self.close()

    def keys(self, include: str = "pandas") -> list[str]:
        """
        Return a list of keys corresponding to objects stored in HDFStore.

        Parameters
        ----------

        include : str, default 'pandas'
                When kind equals 'pandas' return pandas objects.
                When kind equals 'native' return native HDF5 Table objects.

        Returns
        -------
        list
            List of ABSOLUTE path-names (e.g. have the leading '/').

        Raises
        ------
        raises ValueError if kind has an illegal value

        Examples
        --------
        >>> df = pd.DataFrame([[1, 2], [3, 4]], columns=['A', 'B'])
        >>> store = pd.HDFStore("store.h5", 'w')  # doctest: +SKIP
        >>> store.put('data', df)  # doctest: +SKIP
        >>> store.get('data')  # doctest: +SKIP
        >>> print(store.keys())  # doctest: +SKIP
        ['/data1', '/data2']
        >>> store.close()  # doctest: +SKIP
        """
        if include == "pandas":
            return [n._v_pathname for n in self.groups()]

        elif include == "native":
            assert self._handle is not None  # mypy
            return [
                n._v_pathname for n in self._handle.walk_nodes("/", classname="Table")
            ]
        raise ValueError(
            f"`include` should be either 'pandas' or 'native' but is '{include}'"
        )

    def __iter__(self) -> Iterator[str]:
        return iter(self.keys())

    def items(self) -> Iterator[tuple[str, list]]:
        """
        iterate on key->group
        """
        for g in self.groups():
            yield g._v_pathname, g

    def open(self, mode: str = "a", **kwargs) -> None:
        """
        Open the file in the specified mode

        Parameters
        ----------
        mode : {'a', 'w', 'r', 'r+'}, default 'a'
            See HDFStore docstring or tables.open_file for info about modes
        **kwargs
            These parameters will be passed to the PyTables open_file method.
        """
        tables = _tables()

        if self._mode != mode:
            # if we are changing a write mode to read, ok
            if self._mode in ["a", "w"] and mode in ["r", "r+"]:
                pass
            elif mode in ["w"]:
                # this would truncate, raise here
                if self.is_open:
                    raise PossibleDataLossError(
                        f"Re-opening the file [{self._path}] with mode [{self._mode}] "
                        "will delete the current file!"
                    )

            self._mode = mode

        # close and reopen the handle
        if self.is_open:
            self.close()

        if self._complevel and self._complevel > 0:
            self._filters = _tables().Filters(
                self._complevel, self._complib, fletcher32=self._fletcher32
            )

        if _table_file_open_policy_is_strict and self.is_open:
            msg = (
                "Cannot open HDF5 file, which is already opened, "
                "even in read-only mode."
            )
            raise ValueError(msg)

        self._handle = tables.open_file(self._path, self._mode, **kwargs)

    def close(self) -> None:
        """
        Close the PyTables file handle
        """
        if self._handle is not None:
            self._handle.close()
        self._handle = None

    @property
    def is_open(self) -> bool:
        """
        return a boolean indicating whether the file is open
        """
        if self._handle is None:
            return False
        return bool(self._handle.isopen)

    def flush(self, fsync: bool = False) -> None:
        """
        Force all buffered modifications to be written to disk.

        Parameters
        ----------
        fsync : bool (default False)
          call ``os.fsync()`` on the file handle to force writing to disk.

        Notes
        -----
        Without ``fsync=True``, flushing may not guarantee that the OS writes
        to disk. With fsync, the operation will block until the OS claims the
        file has been written; however, other caching layers may still
        interfere.
        """
        if self._handle is not None:
            self._handle.flush()
            if fsync:
                with suppress(OSError):
                    os.fsync(self._handle.fileno())

    def get(self, key: str):
        """
        Retrieve pandas object stored in file.

        Parameters
        ----------
        key : str

        Returns
        -------
        object
            Same type as object stored in file.

        Examples
        --------
        >>> df = pd.DataFrame([[1, 2], [3, 4]], columns=['A', 'B'])
        >>> store = pd.HDFStore("store.h5", 'w')  # doctest: +SKIP
        >>> store.put('data', df)  # doctest: +SKIP
        >>> store.get('data')  # doctest: +SKIP
        >>> store.close()  # doctest: +SKIP
        """
        with patch_pickle():
            # GH#31167 Without this patch, pickle doesn't know how to unpickle
            #  old DateOffset objects now that they are cdef classes.
            group = self.get_node(key)
            if group is None:
                raise KeyError(f"No object named {key} in the file")
            return self._read_group(group)

    def select(
        self,
        key: str,
        where=None,
        start=None,
        stop=None,
        columns=None,
        iterator: bool = False,
        chunksize: int | None = None,
        auto_close: bool = False,
    ):
        """
        Retrieve pandas object stored in file, optionally based on where criteria.

        .. warning::

           Pandas uses PyTables for reading and writing HDF5 files, which allows
           serializing object-dtype data with pickle when using the "fixed" format.
           Loading pickled data received from untrusted sources can be unsafe.

           See: https://docs.python.org/3/library/pickle.html for more.

        Parameters
        ----------
        key : str
            Object being retrieved from file.
        where : list or None
            List of Term (or convertible) objects, optional.
        start : int or None
            Row number to start selection.
        stop : int, default None
            Row number to stop selection.
        columns : list or None
            A list of columns that if not None, will limit the return columns.
        iterator : bool or False
            Returns an iterator.
        chunksize : int or None
            Number or rows to include in iteration, return an iterator.
        auto_close : bool or False
            Should automatically close the store when finished.

        Returns
        -------
        object
            Retrieved object from file.

        Examples
        --------
        >>> df = pd.DataFrame([[1, 2], [3, 4]], columns=['A', 'B'])
        >>> store = pd.HDFStore("store.h5", 'w')  # doctest: +SKIP
        >>> store.put('data', df)  # doctest: +SKIP
        >>> store.get('data')  # doctest: +SKIP
        >>> print(store.keys())  # doctest: +SKIP
        ['/data1', '/data2']
        >>> store.select('/data1')  # doctest: +SKIP
           A  B
        0  1  2
        1  3  4
        >>> store.select('/data1', where='columns == A')  # doctest: +SKIP
           A
        0  1
        1  3
        >>> store.close()  # doctest: +SKIP
        """
        group = self.get_node(key)
        if group is None:
            raise KeyError(f"No object named {key} in the file")

        # create the storer and axes
        where = _ensure_term(where, scope_level=1)
        s = self._create_storer(group)
        s.infer_axes()

        # function to call on iteration
        def func(_start, _stop, _where):
            return s.read(start=_start, stop=_stop, where=_where, columns=columns)

        # create the iterator
        it = TableIterator(
            self,
            s,
            func,
            where=where,
            nrows=s.nrows,
            start=start,
            stop=stop,
            iterator=iterator,
            chunksize=chunksize,
            auto_close=auto_close,
        )

        return it.get_result()

    def select_as_coordinates(
        self,
        key: str,
        where=None,
        start: int | None = None,
        stop: int | None = None,
    ):
        """
        return the selection as an Index

        .. warning::

           Pandas uses PyTables for reading and writing HDF5 files, which allows
           serializing object-dtype data with pickle when using the "fixed" format.
           Loading pickled data received from untrusted sources can be unsafe.

           See: https://docs.python.org/3/library/pickle.html for more.


        Parameters
        ----------
        key : str
        where : list of Term (or convertible) objects, optional
        start : integer (defaults to None), row number to start selection
        stop  : integer (defaults to None), row number to stop selection
        """
        where = _ensure_term(where, scope_level=1)
        tbl = self.get_storer(key)
        if not isinstance(tbl, Table):
            raise TypeError("can only read_coordinates with a table")
        return tbl.read_coordinates(where=where, start=start, stop=stop)

    def select_column(
        self,
        key: str,
        column: str,
        start: int | None = None,
        stop: int | None = None,
    ):
        """
        return a single column from the table. This is generally only useful to
        select an indexable

        .. warning::

           Pandas uses PyTables for reading and writing HDF5 files, which allows
           serializing object-dtype data with pickle when using the "fixed" format.
           Loading pickled data received from untrusted sources can be unsafe.

           See: https://docs.python.org/3/library/pickle.html for more.

        Parameters
        ----------
        key : str
        column : str
            The column of interest.
        start : int or None, default None
        stop : int or None, default None

        Raises
        ------
        raises KeyError if the column is not found (or key is not a valid
            store)
        raises ValueError if the column can not be extracted individually (it
            is part of a data block)

        """
        tbl = self.get_storer(key)
        if not isinstance(tbl, Table):
            raise TypeError("can only read_column with a table")
        return tbl.read_column(column=column, start=start, stop=stop)

    def select_as_multiple(
        self,
        keys,
        where=None,
        selector=None,
        columns=None,
        start=None,
        stop=None,
        iterator: bool = False,
        chunksize: int | None = None,
        auto_close: bool = False,
    ):
        """
        Retrieve pandas objects from multiple tables.

        .. warning::

           Pandas uses PyTables for reading and writing HDF5 files, which allows
           serializing object-dtype data with pickle when using the "fixed" format.
           Loading pickled data received from untrusted sources can be unsafe.

           See: https://docs.python.org/3/library/pickle.html for more.

        Parameters
        ----------
        keys : a list of the tables
        selector : the table to apply the where criteria (defaults to keys[0]
            if not supplied)
        columns : the columns I want back
        start : integer (defaults to None), row number to start selection
        stop  : integer (defaults to None), row number to stop selection
        iterator : bool, return an iterator, default False
        chunksize : nrows to include in iteration, return an iterator
        auto_close : bool, default False
            Should automatically close the store when finished.

        Raises
        ------
        raises KeyError if keys or selector is not found or keys is empty
        raises TypeError if keys is not a list or tuple
        raises ValueError if the tables are not ALL THE SAME DIMENSIONS
        """
        # default to single select
        where = _ensure_term(where, scope_level=1)
        if isinstance(keys, (list, tuple)) and len(keys) == 1:
            keys = keys[0]
        if isinstance(keys, str):
            return self.select(
                key=keys,
                where=where,
                columns=columns,
                start=start,
                stop=stop,
                iterator=iterator,
                chunksize=chunksize,
                auto_close=auto_close,
            )

        if not isinstance(keys, (list, tuple)):
            raise TypeError("keys must be a list/tuple")

        if not len(keys):
            raise ValueError("keys must have a non-zero length")

        if selector is None:
            selector = keys[0]

        # collect the tables
        tbls = [self.get_storer(k) for k in keys]
        s = self.get_storer(selector)

        # validate rows
        nrows = None
        for t, k in itertools.chain([(s, selector)], zip(tbls, keys)):
            if t is None:
                raise KeyError(f"Invalid table [{k}]")
            if not t.is_table:
                raise TypeError(
                    f"object [{t.pathname}] is not a table, and cannot be used in all "
                    "select as multiple"
                )

            if nrows is None:
                nrows = t.nrows
            elif t.nrows != nrows:
                raise ValueError("all tables must have exactly the same nrows!")

        # The isinstance checks here are redundant with the check above,
        #  but necessary for mypy; see GH#29757
        _tbls = [x for x in tbls if isinstance(x, Table)]

        # axis is the concentration axes
        axis = {t.non_index_axes[0][0] for t in _tbls}.pop()

        def func(_start, _stop, _where):
            # retrieve the objs, _where is always passed as a set of
            # coordinates here
            objs = [
                t.read(where=_where, columns=columns, start=_start, stop=_stop)
                for t in tbls
            ]

            # concat and return
            return concat(objs, axis=axis, verify_integrity=False)._consolidate()

        # create the iterator
        it = TableIterator(
            self,
            s,
            func,
            where=where,
            nrows=nrows,
            start=start,
            stop=stop,
            iterator=iterator,
            chunksize=chunksize,
            auto_close=auto_close,
        )

        return it.get_result(coordinates=True)

    def put(
        self,
        key: str,
        value: DataFrame | Series,
        format=None,
        index: bool = True,
        append: bool = False,
        complib=None,
        complevel: int | None = None,
        min_itemsize: int | dict[str, int] | None = None,
        nan_rep=None,
        data_columns: Literal[True] | list[str] | None = None,
        encoding=None,
        errors: str = "strict",
        track_times: bool = True,
        dropna: bool = False,
    ) -> None:
        """
        Store object in HDFStore.

        Parameters
        ----------
        key : str
        value : {Series, DataFrame}
        format : 'fixed(f)|table(t)', default is 'fixed'
            Format to use when storing object in HDFStore. Value can be one of:

            ``'fixed'``
                Fixed format.  Fast writing/reading. Not-appendable, nor searchable.
            ``'table'``
                Table format.  Write as a PyTables Table structure which may perform
                worse but allow more flexible operations like searching / selecting
                subsets of the data.
        index : bool, default True
            Write DataFrame index as a column.
        append : bool, default False
            This will force Table format, append the input data to the existing.
        data_columns : list of columns or True, default None
            List of columns to create as data columns, or True to use all columns.
            See `here
            <https://pandas.pydata.org/pandas-docs/stable/user_guide/io.html#query-via-data-columns>`__.
        encoding : str, default None
            Provide an encoding for strings.
        track_times : bool, default True
            Parameter is propagated to 'create_table' method of 'PyTables'.
            If set to False it enables to have the same h5 files (same hashes)
            independent on creation time.
        dropna : bool, default False, optional
            Remove missing values.

        Examples
        --------
        >>> df = pd.DataFrame([[1, 2], [3, 4]], columns=['A', 'B'])
        >>> store = pd.HDFStore("store.h5", 'w')  # doctest: +SKIP
        >>> store.put('data', df)  # doctest: +SKIP
        """
        if format is None:
            format = get_option("io.hdf.default_format") or "fixed"
        format = self._validate_format(format)
        self._write_to_group(
            key,
            value,
            format=format,
            index=index,
            append=append,
            complib=complib,
            complevel=complevel,
            min_itemsize=min_itemsize,
            nan_rep=nan_rep,
            data_columns=data_columns,
            encoding=encoding,
            errors=errors,
            track_times=track_times,
            dropna=dropna,
        )

    def remove(self, key: str, where=None, start=None, stop=None) -> None:
        """
        Remove pandas object partially by specifying the where condition

        Parameters
        ----------
        key : str
            Node to remove or delete rows from
        where : list of Term (or convertible) objects, optional
        start : integer (defaults to None), row number to start selection
        stop  : integer (defaults to None), row number to stop selection

        Returns
        -------
        number of rows removed (or None if not a Table)

        Raises
        ------
        raises KeyError if key is not a valid store

        """
        where = _ensure_term(where, scope_level=1)
        try:
            s = self.get_storer(key)
        except KeyError:
            # the key is not a valid store, re-raising KeyError
            raise
        except AssertionError:
            # surface any assertion errors for e.g. debugging
            raise
        except Exception as err:
            # In tests we get here with ClosedFileError, TypeError, and
            #  _table_mod.NoSuchNodeError.  TODO: Catch only these?

            if where is not None:
                raise ValueError(
                    "trying to remove a node with a non-None where clause!"
                ) from err

            # we are actually trying to remove a node (with children)
            node = self.get_node(key)
            if node is not None:
                node._f_remove(recursive=True)
                return None

        # remove the node
        if com.all_none(where, start, stop):
            s.group._f_remove(recursive=True)

        # delete from the table
        else:
            if not s.is_table:
                raise ValueError(
                    "can only remove with where on objects written as tables"
                )
            return s.delete(where=where, start=start, stop=stop)

    def append(
        self,
        key: str,
        value: DataFrame | Series,
        format=None,
        axes=None,
        index: bool | list[str] = True,
        append: bool = True,
        complib=None,
        complevel: int | None = None,
        columns=None,
        min_itemsize: int | dict[str, int] | None = None,
        nan_rep=None,
        chunksize: int | None = None,
        expectedrows=None,
        dropna: bool | None = None,
        data_columns: Literal[True] | list[str] | None = None,
        encoding=None,
        errors: str = "strict",
    ) -> None:
        """
        Append to Table in file.

        Node must already exist and be Table format.

        Parameters
        ----------
        key : str
        value : {Series, DataFrame}
        format : 'table' is the default
            Format to use when storing object in HDFStore.  Value can be one of:

            ``'table'``
                Table format. Write as a PyTables Table structure which may perform
                worse but allow more flexible operations like searching / selecting
                subsets of the data.
        index : bool, default True
            Write DataFrame index as a column.
        append       : bool, default True
            Append the input data to the existing.
        data_columns : list of columns, or True, default None
            List of columns to create as indexed data columns for on-disk
            queries, or True to use all columns. By default only the axes
            of the object are indexed. See `here
            <https://pandas.pydata.org/pandas-docs/stable/user_guide/io.html#query-via-data-columns>`__.
        min_itemsize : dict of columns that specify minimum str sizes
        nan_rep      : str to use as str nan representation
        chunksize    : size to chunk the writing
        expectedrows : expected TOTAL row size of this table
        encoding     : default None, provide an encoding for str
        dropna : bool, default False, optional
            Do not write an ALL nan row to the store settable
            by the option 'io.hdf.dropna_table'.

        Notes
        -----
        Does *not* check if data being appended overlaps with existing
        data in the table, so be careful

        Examples
        --------
        >>> df1 = pd.DataFrame([[1, 2], [3, 4]], columns=['A', 'B'])
        >>> store = pd.HDFStore("store.h5", 'w')  # doctest: +SKIP
        >>> store.put('data', df1, format='table')  # doctest: +SKIP
        >>> df2 = pd.DataFrame([[5, 6], [7, 8]], columns=['A', 'B'])
        >>> store.append('data', df2)  # doctest: +SKIP
        >>> store.close()  # doctest: +SKIP
           A  B
        0  1  2
        1  3  4
        0  5  6
        1  7  8
        """
        if columns is not None:
            raise TypeError(
                "columns is not a supported keyword in append, try data_columns"
            )

        if dropna is None:
            dropna = get_option("io.hdf.dropna_table")
        if format is None:
            format = get_option("io.hdf.default_format") or "table"
        format = self._validate_format(format)
        self._write_to_group(
            key,
            value,
            format=format,
            axes=axes,
            index=index,
            append=append,
            complib=complib,
            complevel=complevel,
            min_itemsize=min_itemsize,
            nan_rep=nan_rep,
            chunksize=chunksize,
            expectedrows=expectedrows,
            dropna=dropna,
            data_columns=data_columns,
            encoding=encoding,
            errors=errors,
        )

    def append_to_multiple(
        self,
        d: dict,
        value,
        selector,
        data_columns=None,
        axes=None,
        dropna: bool = False,
        **kwargs,
    ) -> None:
        """
        Append to multiple tables

        Parameters
        ----------
        d : a dict of table_name to table_columns, None is acceptable as the
            values of one node (this will get all the remaining columns)
        value : a pandas object
        selector : a string that designates the indexable table; all of its
            columns will be designed as data_columns, unless data_columns is
            passed, in which case these are used
        data_columns : list of columns to create as data columns, or True to
            use all columns
        dropna : if evaluates to True, drop rows from all tables if any single
                 row in each table has all NaN. Default False.

        Notes
        -----
        axes parameter is currently not accepted

        """
        if axes is not None:
            raise TypeError(
                "axes is currently not accepted as a parameter to append_to_multiple; "
                "you can create the tables independently instead"
            )

        if not isinstance(d, dict):
            raise ValueError(
                "append_to_multiple must have a dictionary specified as the "
                "way to split the value"
            )

        if selector not in d:
            raise ValueError(
                "append_to_multiple requires a selector that is in passed dict"
            )

        # figure out the splitting axis (the non_index_axis)
        axis = next(iter(set(range(value.ndim)) - set(_AXES_MAP[type(value)])))

        # figure out how to split the value
        remain_key = None
        remain_values: list = []
        for k, v in d.items():
            if v is None:
                if remain_key is not None:
                    raise ValueError(
                        "append_to_multiple can only have one value in d that is None"
                    )
                remain_key = k
            else:
                remain_values.extend(v)
        if remain_key is not None:
            ordered = value.axes[axis]
            ordd = ordered.difference(Index(remain_values))
            ordd = sorted(ordered.get_indexer(ordd))
            d[remain_key] = ordered.take(ordd)

        # data_columns
        if data_columns is None:
            data_columns = d[selector]

        # ensure rows are synchronized across the tables
        if dropna:
            idxs = (value[cols].dropna(how="all").index for cols in d.values())
            valid_index = next(idxs)
            for index in idxs:
                valid_index = valid_index.intersection(index)
            value = value.loc[valid_index]

        min_itemsize = kwargs.pop("min_itemsize", None)

        # append
        for k, v in d.items():
            dc = data_columns if k == selector else None

            # compute the val
            val = value.reindex(v, axis=axis)

            filtered = (
                {key: value for (key, value) in min_itemsize.items() if key in v}
                if min_itemsize is not None
                else None
            )
            self.append(k, val, data_columns=dc, min_itemsize=filtered, **kwargs)

    def create_table_index(
        self,
        key: str,
        columns=None,
        optlevel: int | None = None,
        kind: str | None = None,
    ) -> None:
        """
        Create a pytables index on the table.

        Parameters
        ----------
        key : str
        columns : None, bool, or listlike[str]
            Indicate which columns to create an index on.

            * False : Do not create any indexes.
            * True : Create indexes on all columns.
            * None : Create indexes on all columns.
            * listlike : Create indexes on the given columns.

        optlevel : int or None, default None
            Optimization level, if None, pytables defaults to 6.
        kind : str or None, default None
            Kind of index, if None, pytables defaults to "medium".

        Raises
        ------
        TypeError: raises if the node is not a table
        """
        # version requirements
        _tables()
        s = self.get_storer(key)
        if s is None:
            return

        if not isinstance(s, Table):
            raise TypeError("cannot create table index on a Fixed format store")
        s.create_index(columns=columns, optlevel=optlevel, kind=kind)

    def groups(self) -> list:
        """
        Return a list of all the top-level nodes.

        Each node returned is not a pandas storage object.

        Returns
        -------
        list
            List of objects.

        Examples
        --------
        >>> df = pd.DataFrame([[1, 2], [3, 4]], columns=['A', 'B'])
        >>> store = pd.HDFStore("store.h5", 'w')  # doctest: +SKIP
        >>> store.put('data', df)  # doctest: +SKIP
        >>> print(store.groups())  # doctest: +SKIP
        >>> store.close()  # doctest: +SKIP
        [/data (Group) ''
          children := ['axis0' (Array), 'axis1' (Array), 'block0_values' (Array),
          'block0_items' (Array)]]
        """
        _tables()
        self._check_if_open()
        assert self._handle is not None  # for mypy
        assert _table_mod is not None  # for mypy
        return [
            g
            for g in self._handle.walk_groups()
            if (
                not isinstance(g, _table_mod.link.Link)
                and (
                    getattr(g._v_attrs, "pandas_type", None)
                    or getattr(g, "table", None)
                    or (isinstance(g, _table_mod.table.Table) and g._v_name != "table")
                )
            )
        ]

    def walk(self, where: str = "/") -> Iterator[tuple[str, list[str], list[str]]]:
        """
        Walk the pytables group hierarchy for pandas objects.

        This generator will yield the group path, subgroups and pandas object
        names for each group.

        Any non-pandas PyTables objects that are not a group will be ignored.

        The `where` group itself is listed first (preorder), then each of its
        child groups (following an alphanumerical order) is also traversed,
        following the same procedure.

        Parameters
        ----------
        where : str, default "/"
            Group where to start walking.

        Yields
        ------
        path : str
            Full path to a group (without trailing '/').
        groups : list
            Names (strings) of the groups contained in `path`.
        leaves : list
            Names (strings) of the pandas objects contained in `path`.

        Examples
        --------
        >>> df1 = pd.DataFrame([[1, 2], [3, 4]], columns=['A', 'B'])
        >>> store = pd.HDFStore("store.h5", 'w')  # doctest: +SKIP
        >>> store.put('data', df1, format='table')  # doctest: +SKIP
        >>> df2 = pd.DataFrame([[5, 6], [7, 8]], columns=['A', 'B'])
        >>> store.append('data', df2)  # doctest: +SKIP
        >>> store.close()  # doctest: +SKIP
        >>> for group in store.walk():  # doctest: +SKIP
        ...     print(group)  # doctest: +SKIP
        >>> store.close()  # doctest: +SKIP
        """
        _tables()
        self._check_if_open()
        assert self._handle is not None  # for mypy
        assert _table_mod is not None  # for mypy

        for g in self._handle.walk_groups(where):
            if getattr(g._v_attrs, "pandas_type", None) is not None:
                continue

            groups = []
            leaves = []
            for child in g._v_children.values():
                pandas_type = getattr(child._v_attrs, "pandas_type", None)
                if pandas_type is None:
                    if isinstance(child, _table_mod.group.Group):
                        groups.append(child._v_name)
                else:
                    leaves.append(child._v_name)

            yield (g._v_pathname.rstrip("/"), groups, leaves)

    def get_node(self, key: str) -> Node | None:
        """return the node with the key or None if it does not exist"""
        self._check_if_open()
        if not key.startswith("/"):
            key = "/" + key

        assert self._handle is not None
        assert _table_mod is not None  # for mypy
        try:
            node = self._handle.get_node(self.root, key)
        except _table_mod.exceptions.NoSuchNodeError:
            return None

        assert isinstance(node, _table_mod.Node), type(node)
        return node

    def get_storer(self, key: str) -> GenericFixed | Table:
        """return the storer object for a key, raise if not in the file"""
        group = self.get_node(key)
        if group is None:
            raise KeyError(f"No object named {key} in the file")

        s = self._create_storer(group)
        s.infer_axes()
        return s

    def copy(
        self,
        file,
        mode: str = "w",
        propindexes: bool = True,
        keys=None,
        complib=None,
        complevel: int | None = None,
        fletcher32: bool = False,
        overwrite: bool = True,
    ) -> HDFStore:
        """
        Copy the existing store to a new file, updating in place.

        Parameters
        ----------
        propindexes : bool, default True
            Restore indexes in copied file.
        keys : list, optional
            List of keys to include in the copy (defaults to all).
        overwrite : bool, default True
            Whether to overwrite (remove and replace) existing nodes in the new store.
        mode, complib, complevel, fletcher32 same as in HDFStore.__init__

        Returns
        -------
        open file handle of the new store
        """
        new_store = HDFStore(
            file, mode=mode, complib=complib, complevel=complevel, fletcher32=fletcher32
        )
        if keys is None:
            keys = list(self.keys())
        if not isinstance(keys, (tuple, list)):
            keys = [keys]
        for k in keys:
            s = self.get_storer(k)
            if s is not None:
                if k in new_store:
                    if overwrite:
                        new_store.remove(k)

                data = self.select(k)
                if isinstance(s, Table):
                    index: bool | list[str] = False
                    if propindexes:
                        index = [a.name for a in s.axes if a.is_indexed]
                    new_store.append(
                        k,
                        data,
                        index=index,
                        data_columns=getattr(s, "data_columns", None),
                        encoding=s.encoding,
                    )
                else:
                    new_store.put(k, data, encoding=s.encoding)

        return new_store

    def info(self) -> str:
        """
        Print detailed information on the store.

        Returns
        -------
        str

        Examples
        --------
        >>> df = pd.DataFrame([[1, 2], [3, 4]], columns=['A', 'B'])
        >>> store = pd.HDFStore("store.h5", 'w')  # doctest: +SKIP
        >>> store.put('data', df)  # doctest: +SKIP
        >>> print(store.info())  # doctest: +SKIP
        >>> store.close()  # doctest: +SKIP
        <class 'pandas.io.pytables.HDFStore'>
        File path: store.h5
        /data    frame    (shape->[2,2])
        """
        path = pprint_thing(self._path)
        output = f"{type(self)}\nFile path: {path}\n"

        if self.is_open:
            lkeys = sorted(self.keys())
            if len(lkeys):
                keys = []
                values = []

                for k in lkeys:
                    try:
                        s = self.get_storer(k)
                        if s is not None:
                            keys.append(pprint_thing(s.pathname or k))
                            values.append(pprint_thing(s or "invalid_HDFStore node"))
                    except AssertionError:
                        # surface any assertion errors for e.g. debugging
                        raise
                    except Exception as detail:
                        keys.append(k)
                        dstr = pprint_thing(detail)
                        values.append(f"[invalid_HDFStore node: {dstr}]")

                output += adjoin(12, keys, values)
            else:
                output += "Empty"
        else:
            output += "File is CLOSED"

        return output

    # ------------------------------------------------------------------------
    # private methods

    def _check_if_open(self) -> None:
        if not self.is_open:
            raise ClosedFileError(f"{self._path} file is not open!")

    def _validate_format(self, format: str) -> str:
        """validate / deprecate formats"""
        # validate
        try:
            format = _FORMAT_MAP[format.lower()]
        except KeyError as err:
            raise TypeError(f"invalid HDFStore format specified [{format}]") from err

        return format

    def _create_storer(
        self,
        group,
        format=None,
        value: DataFrame | Series | None = None,
        encoding: str = "UTF-8",
        errors: str = "strict",
    ) -> GenericFixed | Table:
        """return a suitable class to operate"""
        cls: type[GenericFixed | Table]

        if value is not None and not isinstance(value, (Series, DataFrame)):
            raise TypeError("value must be None, Series, or DataFrame")

        pt = _ensure_decoded(getattr(group._v_attrs, "pandas_type", None))
        tt = _ensure_decoded(getattr(group._v_attrs, "table_type", None))

        # infer the pt from the passed value
        if pt is None:
            if value is None:
                _tables()
                assert _table_mod is not None  # for mypy
                if getattr(group, "table", None) or isinstance(
                    group, _table_mod.table.Table
                ):
                    pt = "frame_table"
                    tt = "generic_table"
                else:
                    raise TypeError(
                        "cannot create a storer if the object is not existing "
                        "nor a value are passed"
                    )
            else:
                if isinstance(value, Series):
                    pt = "series"
                else:
                    pt = "frame"

                # we are actually a table
                if format == "table":
                    pt += "_table"

        # a storer node
        if "table" not in pt:
            _STORER_MAP = {"series": SeriesFixed, "frame": FrameFixed}
            try:
                cls = _STORER_MAP[pt]
            except KeyError as err:
                raise TypeError(
                    f"cannot properly create the storer for: [_STORER_MAP] [group->"
                    f"{group},value->{type(value)},format->{format}"
                ) from err
            return cls(self, group, encoding=encoding, errors=errors)

        # existing node (and must be a table)
        if tt is None:
            # if we are a writer, determine the tt
            if value is not None:
                if pt == "series_table":
                    index = getattr(value, "index", None)
                    if index is not None:
                        if index.nlevels == 1:
                            tt = "appendable_series"
                        elif index.nlevels > 1:
                            tt = "appendable_multiseries"
                elif pt == "frame_table":
                    index = getattr(value, "index", None)
                    if index is not None:
                        if index.nlevels == 1:
                            tt = "appendable_frame"
                        elif index.nlevels > 1:
                            tt = "appendable_multiframe"

        _TABLE_MAP = {
            "generic_table": GenericTable,
            "appendable_series": AppendableSeriesTable,
            "appendable_multiseries": AppendableMultiSeriesTable,
            "appendable_frame": AppendableFrameTable,
            "appendable_multiframe": AppendableMultiFrameTable,
            "worm": WORMTable,
        }
        try:
            cls = _TABLE_MAP[tt]
        except KeyError as err:
            raise TypeError(
                f"cannot properly create the storer for: [_TABLE_MAP] [group->"
                f"{group},value->{type(value)},format->{format}"
            ) from err

        return cls(self, group, encoding=encoding, errors=errors)

    def _write_to_group(
        self,
        key: str,
        value: DataFrame | Series,
        format,
        axes=None,
        index: bool | list[str] = True,
        append: bool = False,
        complib=None,
        complevel: int | None = None,
        fletcher32=None,
        min_itemsize: int | dict[str, int] | None = None,
        chunksize: int | None = None,
        expectedrows=None,
        dropna: bool = False,
        nan_rep=None,
        data_columns=None,
        encoding=None,
        errors: str = "strict",
        track_times: bool = True,
    ) -> None:
        # we don't want to store a table node at all if our object is 0-len
        # as there are not dtypes
        if getattr(value, "empty", None) and (format == "table" or append):
            return

        group = self._identify_group(key, append)

        s = self._create_storer(group, format, value, encoding=encoding, errors=errors)
        if append:
            # raise if we are trying to append to a Fixed format,
            #       or a table that exists (and we are putting)
            if not s.is_table or (s.is_table and format == "fixed" and s.is_exists):
                raise ValueError("Can only append to Tables")
            if not s.is_exists:
                s.set_object_info()
        else:
            s.set_object_info()

        if not s.is_table and complib:
            raise ValueError("Compression not supported on Fixed format stores")

        # write the object
        s.write(
            obj=value,
            axes=axes,
            append=append,
            complib=complib,
            complevel=complevel,
            fletcher32=fletcher32,
            min_itemsize=min_itemsize,
            chunksize=chunksize,
            expectedrows=expectedrows,
            dropna=dropna,
            nan_rep=nan_rep,
            data_columns=data_columns,
            track_times=track_times,
        )

        if isinstance(s, Table) and index:
            s.create_index(columns=index)

    def _read_group(self, group: Node):
        s = self._create_storer(group)
        s.infer_axes()
        return s.read()

    def _identify_group(self, key: str, append: bool) -> Node:
        """Identify HDF5 group based on key, delete/create group if needed."""
        group = self.get_node(key)

        # we make this assertion for mypy; the get_node call will already
        # have raised if this is incorrect
        assert self._handle is not None

        # remove the node if we are not appending
        if group is not None and not append:
            self._handle.remove_node(group, recursive=True)
            group = None

        if group is None:
            group = self._create_nodes_and_group(key)

        return group

    def _create_nodes_and_group(self, key: str) -> Node:
        """Create nodes from key and return group name."""
        # assertion for mypy
        assert self._handle is not None

        paths = key.split("/")
        # recursively create the groups
        path = "/"
        for p in paths:
            if not len(p):
                continue
            new_path = path
            if not path.endswith("/"):
                new_path += "/"
            new_path += p
            group = self.get_node(new_path)
            if group is None:
                group = self._handle.create_group(path, p)
            path = new_path
        return group


class TableIterator:
    """
    Define the iteration interface on a table

    Parameters
    ----------
    store : HDFStore
    s     : the referred storer
    func  : the function to execute the query
    where : the where of the query
    nrows : the rows to iterate on
    start : the passed start value (default is None)
    stop  : the passed stop value (default is None)
    iterator : bool, default False
        Whether to use the default iterator.
    chunksize : the passed chunking value (default is 100000)
    auto_close : bool, default False
        Whether to automatically close the store at the end of iteration.
    """

    chunksize: int | None
    store: HDFStore
    s: GenericFixed | Table

    def __init__(
        self,
        store: HDFStore,
        s: GenericFixed | Table,
        func,
        where,
        nrows,
        start=None,
        stop=None,
        iterator: bool = False,
        chunksize: int | None = None,
        auto_close: bool = False,
    ) -> None:
        self.store = store
        self.s = s
        self.func = func
        self.where = where

        # set start/stop if they are not set if we are a table
        if self.s.is_table:
            if nrows is None:
                nrows = 0
            if start is None:
                start = 0
            if stop is None:
                stop = nrows
            stop = min(nrows, stop)

        self.nrows = nrows
        self.start = start
        self.stop = stop

        self.coordinates = None
        if iterator or chunksize is not None:
            if chunksize is None:
                chunksize = 100000
            self.chunksize = int(chunksize)
        else:
            self.chunksize = None

        self.auto_close = auto_close

    def __iter__(self) -> Iterator:
        # iterate
        current = self.start
        if self.coordinates is None:
            raise ValueError("Cannot iterate until get_result is called.")
        while current < self.stop:
            stop = min(current + self.chunksize, self.stop)
            value = self.func(None, None, self.coordinates[current:stop])
            current = stop
            if value is None or not len(value):
                continue

            yield value

        self.close()

    def close(self) -> None:
        if self.auto_close:
            self.store.close()

    def get_result(self, coordinates: bool = False):
        #  return the actual iterator
        if self.chunksize is not None:
            if not isinstance(self.s, Table):
                raise TypeError("can only use an iterator or chunksize on a table")

            self.coordinates = self.s.read_coordinates(where=self.where)

            return self

        # if specified read via coordinates (necessary for multiple selections
        if coordinates:
            if not isinstance(self.s, Table):
                raise TypeError("can only read_coordinates on a table")
            where = self.s.read_coordinates(
                where=self.where, start=self.start, stop=self.stop
            )
        else:
            where = self.where

        # directly return the result
        results = self.func(self.start, self.stop, where)
        self.close()
        return results


class IndexCol:
    """
    an index column description class

    Parameters
    ----------
    axis   : axis which I reference
    values : the ndarray like converted values
    kind   : a string description of this type
    typ    : the pytables type
    pos    : the position in the pytables

    """

    is_an_indexable: bool = True
    is_data_indexable: bool = True
    _info_fields = ["freq", "tz", "index_name"]

    def __init__(
        self,
        name: str,
        values=None,
        kind=None,
        typ=None,
        cname: str | None = None,
        axis=None,
        pos=None,
        freq=None,
        tz=None,
        index_name=None,
        ordered=None,
        table=None,
        meta=None,
        metadata=None,
    ) -> None:
        if not isinstance(name, str):
            raise ValueError("`name` must be a str.")

        self.values = values
        self.kind = kind
        self.typ = typ
        self.name = name
        self.cname = cname or name
        self.axis = axis
        self.pos = pos
        self.freq = freq
        self.tz = tz
        self.index_name = index_name
        self.ordered = ordered
        self.table = table
        self.meta = meta
        self.metadata = metadata

        if pos is not None:
            self.set_pos(pos)

        # These are ensured as long as the passed arguments match the
        #  constructor annotations.
        assert isinstance(self.name, str)
        assert isinstance(self.cname, str)

    @property
    def itemsize(self) -> int:
        # Assumes self.typ has already been initialized
        return self.typ.itemsize

    @property
    def kind_attr(self) -> str:
        return f"{self.name}_kind"

    def set_pos(self, pos: int) -> None:
        """set the position of this column in the Table"""
        self.pos = pos
        if pos is not None and self.typ is not None:
            self.typ._v_pos = pos

    def __repr__(self) -> str:
        temp = tuple(
            map(pprint_thing, (self.name, self.cname, self.axis, self.pos, self.kind))
        )
        return ",".join(
            [
                f"{key}->{value}"
                for key, value in zip(["name", "cname", "axis", "pos", "kind"], temp)
            ]
        )

    def __eq__(self, other: object) -> bool:
        """compare 2 col items"""
        return all(
            getattr(self, a, None) == getattr(other, a, None)
            for a in ["name", "cname", "axis", "pos"]
        )

    def __ne__(self, other) -> bool:
        return not self.__eq__(other)

    @property
    def is_indexed(self) -> bool:
        """return whether I am an indexed column"""
        if not hasattr(self.table, "cols"):
            # e.g. if infer hasn't been called yet, self.table will be None.
            return False
        return getattr(self.table.cols, self.cname).is_indexed

    def convert(
        self, values: np.ndarray, nan_rep, encoding: str, errors: str
    ) -> tuple[np.ndarray, np.ndarray] | tuple[Index, Index]:
        """
        Convert the data from this selection to the appropriate pandas type.
        """
        assert isinstance(values, np.ndarray), type(values)

        # values is a recarray
        if values.dtype.fields is not None:
            # Copy, otherwise values will be a view
            # preventing the original recarry from being free'ed
            values = values[self.cname].copy()

        val_kind = _ensure_decoded(self.kind)
        values = _maybe_convert(values, val_kind, encoding, errors)
        kwargs = {}
        kwargs["name"] = _ensure_decoded(self.index_name)

        if self.freq is not None:
            kwargs["freq"] = _ensure_decoded(self.freq)

        factory: type[Index | DatetimeIndex] = Index
        if lib.is_np_dtype(values.dtype, "M") or isinstance(
            values.dtype, DatetimeTZDtype
        ):
            factory = DatetimeIndex
        elif values.dtype == "i8" and "freq" in kwargs:
            # PeriodIndex data is stored as i8
            # error: Incompatible types in assignment (expression has type
            # "Callable[[Any, KwArg(Any)], PeriodIndex]", variable has type
            # "Union[Type[Index], Type[DatetimeIndex]]")
            factory = lambda x, **kwds: PeriodIndex.from_ordinals(  # type: ignore[assignment]
                x, freq=kwds.get("freq", None)
            )._rename(
                kwds["name"]
            )

        # making an Index instance could throw a number of different errors
        try:
            new_pd_index = factory(values, **kwargs)
        except UnicodeEncodeError as err:
            if (
                errors == "surrogatepass"
                and get_option("future.infer_string")
                and str(err).endswith("surrogates not allowed")
                and HAS_PYARROW
            ):
                new_pd_index = factory(
                    values,
                    dtype=StringDtype(storage="python", na_value=np.nan),
                    **kwargs,
                )
            else:
                raise
        except ValueError:
            # if the output freq is different that what we recorded,
            # it should be None (see also 'doc example part 2')
            if "freq" in kwargs:
                kwargs["freq"] = None
            new_pd_index = factory(values, **kwargs)
        final_pd_index = _set_tz(new_pd_index, self.tz)
        return final_pd_index, final_pd_index

    def take_data(self):
        """return the values"""
        return self.values

    @property
    def attrs(self):
        return self.table._v_attrs

    @property
    def description(self):
        return self.table.description

    @property
    def col(self):
        """return my current col description"""
        return getattr(self.description, self.cname, None)

    @property
    def cvalues(self):
        """return my cython values"""
        return self.values

    def __iter__(self) -> Iterator:
        return iter(self.values)

    def maybe_set_size(self, min_itemsize=None) -> None:
        """
        maybe set a string col itemsize:
            min_itemsize can be an integer or a dict with this columns name
            with an integer size
        """
        if _ensure_decoded(self.kind) == "string":
            if isinstance(min_itemsize, dict):
                min_itemsize = min_itemsize.get(self.name)

            if min_itemsize is not None and self.typ.itemsize < min_itemsize:
                self.typ = _tables().StringCol(itemsize=min_itemsize, pos=self.pos)

    def validate_names(self) -> None:
        pass

    def validate_and_set(self, handler: AppendableTable, append: bool) -> None:
        self.table = handler.table
        self.validate_col()
        self.validate_attr(append)
        self.validate_metadata(handler)
        self.write_metadata(handler)
        self.set_attr()

    def validate_col(self, itemsize=None):
        """validate this column: return the compared against itemsize"""
        # validate this column for string truncation (or reset to the max size)
        if _ensure_decoded(self.kind) == "string":
            c = self.col
            if c is not None:
                if itemsize is None:
                    itemsize = self.itemsize
                if c.itemsize < itemsize:
                    raise ValueError(
                        f"Trying to store a string with len [{itemsize}] in "
                        f"[{self.cname}] column but\nthis column has a limit of "
                        f"[{c.itemsize}]!\nConsider using min_itemsize to "
                        "preset the sizes on these columns"
                    )
                return c.itemsize

        return None

    def validate_attr(self, append: bool) -> None:
        # check for backwards incompatibility
        if append:
            existing_kind = getattr(self.attrs, self.kind_attr, None)
            if existing_kind is not None and existing_kind != self.kind:
                raise TypeError(
                    f"incompatible kind in col [{existing_kind} - {self.kind}]"
                )

    def update_info(self, info) -> None:
        """
        set/update the info for this indexable with the key/value
        if there is a conflict raise/warn as needed
        """
        for key in self._info_fields:
            value = getattr(self, key, None)
            idx = info.setdefault(self.name, {})

            existing_value = idx.get(key)
            if key in idx and value is not None and existing_value != value:
                # frequency/name just warn
                if key in ["freq", "index_name"]:
                    ws = attribute_conflict_doc % (key, existing_value, value)
                    warnings.warn(
                        ws, AttributeConflictWarning, stacklevel=find_stack_level()
                    )

                    # reset
                    idx[key] = None
                    setattr(self, key, None)

                else:
                    raise ValueError(
                        f"invalid info for [{self.name}] for [{key}], "
                        f"existing_value [{existing_value}] conflicts with "
                        f"new value [{value}]"
                    )
            elif value is not None or existing_value is not None:
                idx[key] = value

    def set_info(self, info) -> None:
        """set my state from the passed info"""
        idx = info.get(self.name)
        if idx is not None:
            self.__dict__.update(idx)

    def set_attr(self) -> None:
        """set the kind for this column"""
        setattr(self.attrs, self.kind_attr, self.kind)

    def validate_metadata(self, handler: AppendableTable) -> None:
        """validate that kind=category does not change the categories"""
        if self.meta == "category":
            new_metadata = self.metadata
            cur_metadata = handler.read_metadata(self.cname)
            if (
                new_metadata is not None
                and cur_metadata is not None
                and not array_equivalent(
                    new_metadata, cur_metadata, strict_nan=True, dtype_equal=True
                )
            ):
                raise ValueError(
                    "cannot append a categorical with "
                    "different categories to the existing"
                )

    def write_metadata(self, handler: AppendableTable) -> None:
        """set the meta data"""
        if self.metadata is not None:
            handler.write_metadata(self.cname, self.metadata)


class GenericIndexCol(IndexCol):
    """an index which is not represented in the data of the table"""

    @property
    def is_indexed(self) -> bool:
        return False

    def convert(
        self, values: np.ndarray, nan_rep, encoding: str, errors: str
    ) -> tuple[Index, Index]:
        """
        Convert the data from this selection to the appropriate pandas type.

        Parameters
        ----------
        values : np.ndarray
        nan_rep : str
        encoding : str
        errors : str
        """
        assert isinstance(values, np.ndarray), type(values)

        index = RangeIndex(len(values))
        return index, index

    def set_attr(self) -> None:
        pass


class DataCol(IndexCol):
    """
    a data holding column, by definition this is not indexable

    Parameters
    ----------
    data   : the actual data
    cname  : the column name in the table to hold the data (typically
                values)
    meta   : a string description of the metadata
    metadata : the actual metadata
    """

    is_an_indexable = False
    is_data_indexable = False
    _info_fields = ["tz", "ordered"]

    def __init__(
        self,
        name: str,
        values=None,
        kind=None,
        typ=None,
        cname: str | None = None,
        pos=None,
        tz=None,
        ordered=None,
        table=None,
        meta=None,
        metadata=None,
        dtype: DtypeArg | None = None,
        data=None,
    ) -> None:
        super().__init__(
            name=name,
            values=values,
            kind=kind,
            typ=typ,
            pos=pos,
            cname=cname,
            tz=tz,
            ordered=ordered,
            table=table,
            meta=meta,
            metadata=metadata,
        )
        self.dtype = dtype
        self.data = data

    @property
    def dtype_attr(self) -> str:
        return f"{self.name}_dtype"

    @property
    def meta_attr(self) -> str:
        return f"{self.name}_meta"

    def __repr__(self) -> str:
        temp = tuple(
            map(
                pprint_thing, (self.name, self.cname, self.dtype, self.kind, self.shape)
            )
        )
        return ",".join(
            [
                f"{key}->{value}"
                for key, value in zip(["name", "cname", "dtype", "kind", "shape"], temp)
            ]
        )

    def __eq__(self, other: object) -> bool:
        """compare 2 col items"""
        return all(
            getattr(self, a, None) == getattr(other, a, None)
            for a in ["name", "cname", "dtype", "pos"]
        )

    def set_data(self, data: ArrayLike) -> None:
        assert data is not None
        assert self.dtype is None

        data, dtype_name = _get_data_and_dtype_name(data)

        self.data = data
        self.dtype = dtype_name
        self.kind = _dtype_to_kind(dtype_name)

    def take_data(self):
        """return the data"""
        return self.data

    @classmethod
    def _get_atom(cls, values: ArrayLike) -> Col:
        """
        Get an appropriately typed and shaped pytables.Col object for values.
        """
        dtype = values.dtype
        # error: Item "ExtensionDtype" of "Union[ExtensionDtype, dtype[Any]]" has no
        # attribute "itemsize"
        itemsize = dtype.itemsize  # type: ignore[union-attr]

        shape = values.shape
        if values.ndim == 1:
            # EA, use block shape pretending it is 2D
            # TODO(EA2D): not necessary with 2D EAs
            shape = (1, values.size)

        if isinstance(values, Categorical):
            codes = values.codes
            atom = cls.get_atom_data(shape, kind=codes.dtype.name)
        elif lib.is_np_dtype(dtype, "M") or isinstance(dtype, DatetimeTZDtype):
            atom = cls.get_atom_datetime64(shape)
        elif lib.is_np_dtype(dtype, "m"):
            atom = cls.get_atom_timedelta64(shape)
        elif is_complex_dtype(dtype):
            atom = _tables().ComplexCol(itemsize=itemsize, shape=shape[0])
        elif is_string_dtype(dtype):
            atom = cls.get_atom_string(shape, itemsize)
        else:
            atom = cls.get_atom_data(shape, kind=dtype.name)

        return atom

    @classmethod
    def get_atom_string(cls, shape, itemsize):
        return _tables().StringCol(itemsize=itemsize, shape=shape[0])

    @classmethod
    def get_atom_coltype(cls, kind: str) -> type[Col]:
        """return the PyTables column class for this column"""
        if kind.startswith("uint"):
            k4 = kind[4:]
            col_name = f"UInt{k4}Col"
        elif kind.startswith("period"):
            # we store as integer
            col_name = "Int64Col"
        else:
            kcap = kind.capitalize()
            col_name = f"{kcap}Col"

        return getattr(_tables(), col_name)

    @classmethod
    def get_atom_data(cls, shape, kind: str) -> Col:
        return cls.get_atom_coltype(kind=kind)(shape=shape[0])

    @classmethod
    def get_atom_datetime64(cls, shape):
        return _tables().Int64Col(shape=shape[0])

    @classmethod
    def get_atom_timedelta64(cls, shape):
        return _tables().Int64Col(shape=shape[0])

    @property
    def shape(self):
        return getattr(self.data, "shape", None)

    @property
    def cvalues(self):
        """return my cython values"""
        return self.data

    def validate_attr(self, append) -> None:
        """validate that we have the same order as the existing & same dtype"""
        if append:
            existing_fields = getattr(self.attrs, self.kind_attr, None)
            if existing_fields is not None and existing_fields != list(self.values):
                raise ValueError("appended items do not match existing items in table!")

            existing_dtype = getattr(self.attrs, self.dtype_attr, None)
            if existing_dtype is not None and existing_dtype != self.dtype:
                raise ValueError(
                    "appended items dtype do not match existing items dtype in table!"
                )

    def convert(self, values: np.ndarray, nan_rep, encoding: str, errors: str):
        """
        Convert the data from this selection to the appropriate pandas type.

        Parameters
        ----------
        values : np.ndarray
        nan_rep :
        encoding : str
        errors : str

        Returns
        -------
        index : listlike to become an Index
        data : ndarraylike to become a column
        """
        assert isinstance(values, np.ndarray), type(values)

        # values is a recarray
        if values.dtype.fields is not None:
            values = values[self.cname]

        assert self.typ is not None
        if self.dtype is None:
            # Note: in tests we never have timedelta64 or datetime64,
            #  so the _get_data_and_dtype_name may be unnecessary
            converted, dtype_name = _get_data_and_dtype_name(values)
            kind = _dtype_to_kind(dtype_name)
        else:
            converted = values
            dtype_name = self.dtype
            kind = self.kind

        assert isinstance(converted, np.ndarray)  # for mypy

        # use the meta if needed
        meta = _ensure_decoded(self.meta)
        metadata = self.metadata
        ordered = self.ordered
        tz = self.tz

        assert dtype_name is not None
        # convert to the correct dtype
        dtype = _ensure_decoded(dtype_name)

        # reverse converts
        if dtype.startswith("datetime64"):
            # recreate with tz if indicated
            converted = _set_tz(converted, tz, coerce=True)

        elif dtype == "timedelta64":
            converted = np.asarray(converted, dtype="m8[ns]")
        elif dtype == "date":
            try:
                converted = np.asarray(
                    [date.fromordinal(v) for v in converted], dtype=object
                )
            except ValueError:
                converted = np.asarray(
                    [date.fromtimestamp(v) for v in converted], dtype=object
                )

        elif meta == "category":
            # we have a categorical
            categories = metadata
            codes = converted.ravel()

            # if we have stored a NaN in the categories
            # then strip it; in theory we could have BOTH
            # -1s in the codes and nulls :<
            if categories is None:
                # Handle case of NaN-only categorical columns in which case
                # the categories are an empty array; when this is stored,
                # pytables cannot write a zero-len array, so on readback
                # the categories would be None and `read_hdf()` would fail.
                categories = Index([], dtype=np.float64)
            else:
                mask = isna(categories)
                if mask.any():
                    categories = categories[~mask]
                    codes[codes != -1] -= mask.astype(int).cumsum()._values

            converted = Categorical.from_codes(
                codes, categories=categories, ordered=ordered, validate=False
            )

        else:
            try:
                converted = converted.astype(dtype, copy=False)
            except TypeError:
                converted = converted.astype("O", copy=False)

        # convert nans / decode
        if _ensure_decoded(kind) == "string":
            converted = _unconvert_string_array(
                converted, nan_rep=nan_rep, encoding=encoding, errors=errors
            )

        return self.values, converted

    def set_attr(self) -> None:
        """set the data for this column"""
        setattr(self.attrs, self.kind_attr, self.values)
        setattr(self.attrs, self.meta_attr, self.meta)
        assert self.dtype is not None
        setattr(self.attrs, self.dtype_attr, self.dtype)


class DataIndexableCol(DataCol):
    """represent a data column that can be indexed"""

    is_data_indexable = True

    def validate_names(self) -> None:
        if not is_string_dtype(Index(self.values).dtype):
            # TODO: should the message here be more specifically non-str?
            raise ValueError("cannot have non-object label DataIndexableCol")

    @classmethod
    def get_atom_string(cls, shape, itemsize):
        return _tables().StringCol(itemsize=itemsize)

    @classmethod
    def get_atom_data(cls, shape, kind: str) -> Col:
        return cls.get_atom_coltype(kind=kind)()

    @classmethod
    def get_atom_datetime64(cls, shape):
        return _tables().Int64Col()

    @classmethod
    def get_atom_timedelta64(cls, shape):
        return _tables().Int64Col()


class GenericDataIndexableCol(DataIndexableCol):
    """represent a generic pytables data column"""


class Fixed:
    """
    represent an object in my store
    facilitate read/write of various types of objects
    this is an abstract base class

    Parameters
    ----------
    parent : HDFStore
    group : Node
        The group node where the table resides.
    """

    pandas_kind: str
    format_type: str = "fixed"  # GH#30962 needed by dask
    obj_type: type[DataFrame | Series]
    ndim: int
    parent: HDFStore
    is_table: bool = False

    def __init__(
        self,
        parent: HDFStore,
        group: Node,
        encoding: str | None = "UTF-8",
        errors: str = "strict",
    ) -> None:
        assert isinstance(parent, HDFStore), type(parent)
        assert _table_mod is not None  # needed for mypy
        assert isinstance(group, _table_mod.Node), type(group)
        self.parent = parent
        self.group = group
        self.encoding = _ensure_encoding(encoding)
        self.errors = errors

    @property
    def is_old_version(self) -> bool:
        return self.version[0] <= 0 and self.version[1] <= 10 and self.version[2] < 1

    @property
    def version(self) -> tuple[int, int, int]:
        """compute and set our version"""
        version = _ensure_decoded(getattr(self.group._v_attrs, "pandas_version", None))
        try:
            version = tuple(int(x) for x in version.split("."))
            if len(version) == 2:
                version = version + (0,)
        except AttributeError:
            version = (0, 0, 0)
        return version

    @property
    def pandas_type(self):
        return _ensure_decoded(getattr(self.group._v_attrs, "pandas_type", None))

    def __repr__(self) -> str:
        """return a pretty representation of myself"""
        self.infer_axes()
        s = self.shape
        if s is not None:
            if isinstance(s, (list, tuple)):
                jshape = ",".join([pprint_thing(x) for x in s])
                s = f"[{jshape}]"
            return f"{self.pandas_type:12.12} (shape->{s})"
        return self.pandas_type

    def set_object_info(self) -> None:
        """set my pandas type & version"""
        self.attrs.pandas_type = str(self.pandas_kind)
        self.attrs.pandas_version = str(_version)

    def copy(self) -> Fixed:
        new_self = copy.copy(self)
        return new_self

    @property
    def shape(self):
        return self.nrows

    @property
    def pathname(self):
        return self.group._v_pathname

    @property
    def _handle(self):
        return self.parent._handle

    @property
    def _filters(self):
        return self.parent._filters

    @property
    def _complevel(self) -> int:
        return self.parent._complevel

    @property
    def _fletcher32(self) -> bool:
        return self.parent._fletcher32

    @property
    def attrs(self):
        return self.group._v_attrs

    def set_attrs(self) -> None:
        """set our object attributes"""

    def get_attrs(self) -> None:
        """get our object attributes"""

    @property
    def storable(self):
        """return my storable"""
        return self.group

    @property
    def is_exists(self) -> bool:
        return False

    @property
    def nrows(self):
        return getattr(self.storable, "nrows", None)

    def validate(self, other) -> Literal[True] | None:
        """validate against an existing storable"""
        if other is None:
            return None
        return True

    def validate_version(self, where=None) -> None:
        """are we trying to operate on an old version?"""

    def infer_axes(self) -> bool:
        """
        infer the axes of my storer
        return a boolean indicating if we have a valid storer or not
        """
        s = self.storable
        if s is None:
            return False
        self.get_attrs()
        return True

    def read(
        self,
        where=None,
        columns=None,
        start: int | None = None,
        stop: int | None = None,
    ):
        raise NotImplementedError(
            "cannot read on an abstract storer: subclasses should implement"
        )

    def write(self, obj, **kwargs) -> None:
        raise NotImplementedError(
            "cannot write on an abstract storer: subclasses should implement"
        )

    def delete(
        self, where=None, start: int | None = None, stop: int | None = None
    ) -> None:
        """
        support fully deleting the node in its entirety (only) - where
        specification must be None
        """
        if com.all_none(where, start, stop):
            self._handle.remove_node(self.group, recursive=True)
            return None

        raise TypeError("cannot delete on an abstract storer")


class GenericFixed(Fixed):
    """a generified fixed version"""

    _index_type_map = {DatetimeIndex: "datetime", PeriodIndex: "period"}
    _reverse_index_map = {v: k for k, v in _index_type_map.items()}
    attributes: list[str] = []

    # indexer helpers
    def _class_to_alias(self, cls) -> str:
        return self._index_type_map.get(cls, "")

    def _alias_to_class(self, alias):
        if isinstance(alias, type):  # pragma: no cover
            # compat: for a short period of time master stored types
            return alias
        return self._reverse_index_map.get(alias, Index)

    def _get_index_factory(self, attrs):
        index_class = self._alias_to_class(
            _ensure_decoded(getattr(attrs, "index_class", ""))
        )

        factory: Callable

        if index_class == DatetimeIndex:

            def f(values, freq=None, tz=None):
                # data are already in UTC, localize and convert if tz present
                dta = DatetimeArray._simple_new(
                    values.values, dtype=values.dtype, freq=freq
                )
                result = DatetimeIndex._simple_new(dta, name=None)
                if tz is not None:
                    result = result.tz_localize("UTC").tz_convert(tz)
                return result

            factory = f
        elif index_class == PeriodIndex:

            def f(values, freq=None, tz=None):
                dtype = PeriodDtype(freq)
                parr = PeriodArray._simple_new(values, dtype=dtype)
                return PeriodIndex._simple_new(parr, name=None)

            factory = f
        else:
            factory = index_class

        kwargs = {}
        if "freq" in attrs:
            kwargs["freq"] = attrs["freq"]
            if index_class is Index:
                # DTI/PI would be gotten by _alias_to_class
                factory = TimedeltaIndex

        if "tz" in attrs:
            if isinstance(attrs["tz"], bytes):
                # created by python2
                kwargs["tz"] = attrs["tz"].decode("utf-8")
            else:
                # created by python3
                kwargs["tz"] = attrs["tz"]
            assert index_class is DatetimeIndex  # just checking

        return factory, kwargs

    def validate_read(self, columns, where) -> None:
        """
        raise if any keywords are passed which are not-None
        """
        if columns is not None:
            raise TypeError(
                "cannot pass a column specification when reading "
                "a Fixed format store. this store must be selected in its entirety"
            )
        if where is not None:
            raise TypeError(
                "cannot pass a where specification when reading "
                "from a Fixed format store. this store must be selected in its entirety"
            )

    @property
    def is_exists(self) -> bool:
        return True

    def set_attrs(self) -> None:
        """set our object attributes"""
        self.attrs.encoding = self.encoding
        self.attrs.errors = self.errors

    def get_attrs(self) -> None:
        """retrieve our attributes"""
        self.encoding = _ensure_encoding(getattr(self.attrs, "encoding", None))
        self.errors = _ensure_decoded(getattr(self.attrs, "errors", "strict"))
        for n in self.attributes:
            setattr(self, n, _ensure_decoded(getattr(self.attrs, n, None)))

    def write(self, obj, **kwargs) -> None:
        self.set_attrs()

    def read_array(self, key: str, start: int | None = None, stop: int | None = None):
        """read an array for the specified node (off of group"""
        import tables

        node = getattr(self.group, key)
        attrs = node._v_attrs

        transposed = getattr(attrs, "transposed", False)

        if isinstance(node, tables.VLArray):
            ret = node[0][start:stop]
            dtype = getattr(attrs, "value_type", None)
            if dtype is not None:
                ret = pd_array(ret, dtype=dtype)
        else:
            dtype = _ensure_decoded(getattr(attrs, "value_type", None))
            shape = getattr(attrs, "shape", None)

            if shape is not None:
                # length 0 axis
                ret = np.empty(shape, dtype=dtype)
            else:
                ret = node[start:stop]

            if dtype and dtype.startswith("datetime64"):
                # reconstruct a timezone if indicated
                tz = getattr(attrs, "tz", None)
                ret = _set_tz(ret, tz, coerce=True)

            elif dtype == "timedelta64":
                ret = np.asarray(ret, dtype="m8[ns]")

        if transposed:
            return ret.T
        else:
            return ret

    def read_index(
        self, key: str, start: int | None = None, stop: int | None = None
    ) -> Index:
        variety = _ensure_decoded(getattr(self.attrs, f"{key}_variety"))

        if variety == "multi":
            return self.read_multi_index(key, start=start, stop=stop)
        elif variety == "regular":
            node = getattr(self.group, key)
            index = self.read_index_node(node, start=start, stop=stop)
            return index
        else:  # pragma: no cover
            raise TypeError(f"unrecognized index variety: {variety}")

    def write_index(self, key: str, index: Index) -> None:
        if isinstance(index, MultiIndex):
            setattr(self.attrs, f"{key}_variety", "multi")
            self.write_multi_index(key, index)
        else:
            setattr(self.attrs, f"{key}_variety", "regular")
            converted = _convert_index("index", index, self.encoding, self.errors)

            self.write_array(key, converted.values)

            node = getattr(self.group, key)
            node._v_attrs.kind = converted.kind
            node._v_attrs.name = index.name

            if isinstance(index, (DatetimeIndex, PeriodIndex)):
                node._v_attrs.index_class = self._class_to_alias(type(index))

            if isinstance(index, (DatetimeIndex, PeriodIndex, TimedeltaIndex)):
                node._v_attrs.freq = index.freq

            if isinstance(index, DatetimeIndex) and index.tz is not None:
                node._v_attrs.tz = _get_tz(index.tz)

    def write_multi_index(self, key: str, index: MultiIndex) -> None:
        setattr(self.attrs, f"{key}_nlevels", index.nlevels)

        for i, (lev, level_codes, name) in enumerate(
            zip(index.levels, index.codes, index.names)
        ):
            # write the level
            if isinstance(lev.dtype, ExtensionDtype):
                raise NotImplementedError(
                    "Saving a MultiIndex with an extension dtype is not supported."
                )
            level_key = f"{key}_level{i}"
            conv_level = _convert_index(level_key, lev, self.encoding, self.errors)
            self.write_array(level_key, conv_level.values)
            node = getattr(self.group, level_key)
            node._v_attrs.kind = conv_level.kind
            node._v_attrs.name = name

            # write the name
            setattr(node._v_attrs, f"{key}_name{name}", name)

            # write the labels
            label_key = f"{key}_label{i}"
            self.write_array(label_key, level_codes)

    def read_multi_index(
        self, key: str, start: int | None = None, stop: int | None = None
    ) -> MultiIndex:
        nlevels = getattr(self.attrs, f"{key}_nlevels")

        levels = []
        codes = []
        names: list[Hashable] = []
        for i in range(nlevels):
            level_key = f"{key}_level{i}"
            node = getattr(self.group, level_key)
            lev = self.read_index_node(node, start=start, stop=stop)
            levels.append(lev)
            names.append(lev.name)

            label_key = f"{key}_label{i}"
            level_codes = self.read_array(label_key, start=start, stop=stop)
            codes.append(level_codes)

        return MultiIndex(
            levels=levels, codes=codes, names=names, verify_integrity=True
        )

    def read_index_node(
        self, node: Node, start: int | None = None, stop: int | None = None
    ) -> Index:
        data = node[start:stop]
        # If the index was an empty array write_array_empty() will
        # have written a sentinel. Here we replace it with the original.
        if "shape" in node._v_attrs and np.prod(node._v_attrs.shape) == 0:
            data = np.empty(node._v_attrs.shape, dtype=node._v_attrs.value_type)
        kind = _ensure_decoded(node._v_attrs.kind)
        name = None

        if "name" in node._v_attrs:
            name = _ensure_str(node._v_attrs.name)
            name = _ensure_decoded(name)

        attrs = node._v_attrs
        factory, kwargs = self._get_index_factory(attrs)

        if kind in ("date", "object"):
            index = factory(
                _unconvert_index(
                    data, kind, encoding=self.encoding, errors=self.errors
                ),
                dtype=object,
                **kwargs,
            )
        else:
            try:
                index = factory(
                    _unconvert_index(
                        data, kind, encoding=self.encoding, errors=self.errors
                    ),
                    **kwargs,
                )
            except UnicodeEncodeError as err:
                if (
                    self.errors == "surrogatepass"
                    and get_option("future.infer_string")
                    and str(err).endswith("surrogates not allowed")
                    and HAS_PYARROW
                ):
                    index = factory(
                        _unconvert_index(
                            data, kind, encoding=self.encoding, errors=self.errors
                        ),
                        dtype=StringDtype(storage="python", na_value=np.nan),
                        **kwargs,
                    )
                else:
                    raise

        index.name = name

        return index

    def write_array_empty(self, key: str, value: ArrayLike) -> None:
        """write a 0-len array"""
        # ugly hack for length 0 axes
        arr = np.empty((1,) * value.ndim)
        self._handle.create_array(self.group, key, arr)
        node = getattr(self.group, key)
        node._v_attrs.value_type = str(value.dtype)
        node._v_attrs.shape = value.shape

    def write_array(
        self, key: str, obj: AnyArrayLike, items: Index | None = None
    ) -> None:
        # TODO: we only have a few tests that get here, the only EA
        #  that gets passed is DatetimeArray, and we never have
        #  both self._filters and EA

        value = extract_array(obj, extract_numpy=True)

        if key in self.group:
            self._handle.remove_node(self.group, key)

        # Transform needed to interface with pytables row/col notation
        empty_array = value.size == 0
        transposed = False

        if isinstance(value.dtype, CategoricalDtype):
            raise NotImplementedError(
                "Cannot store a category dtype in a HDF5 dataset that uses format="
                '"fixed". Use format="table".'
            )
        if not empty_array:
            if hasattr(value, "T"):
                # ExtensionArrays (1d) may not have transpose.
                value = value.T
                transposed = True

        atom = None
        if self._filters is not None:
            with suppress(ValueError):
                # get the atom for this datatype
                atom = _tables().Atom.from_dtype(value.dtype)

        if atom is not None:
            # We only get here if self._filters is non-None and
            #  the Atom.from_dtype call succeeded

            # create an empty chunked array and fill it from value
            if not empty_array:
                ca = self._handle.create_carray(
                    self.group, key, atom, value.shape, filters=self._filters
                )
                ca[:] = value

            else:
                self.write_array_empty(key, value)

        elif value.dtype.type == np.object_:
            # infer the type, warn if we have a non-string type here (for
            # performance)
            inferred_type = lib.infer_dtype(value, skipna=False)
            if empty_array:
                pass
            elif inferred_type == "string":
                pass
            else:
                ws = performance_doc % (inferred_type, key, items)
                warnings.warn(ws, PerformanceWarning, stacklevel=find_stack_level())

            vlarr = self._handle.create_vlarray(self.group, key, _tables().ObjectAtom())
            vlarr.append(value)

        elif lib.is_np_dtype(value.dtype, "M"):
            self._handle.create_array(self.group, key, value.view("i8"))
            getattr(self.group, key)._v_attrs.value_type = str(value.dtype)
        elif isinstance(value.dtype, DatetimeTZDtype):
            # store as UTC
            # with a zone

            # error: Item "ExtensionArray" of "Union[Any, ExtensionArray]" has no
            # attribute "asi8"
            self._handle.create_array(
                self.group, key, value.asi8  # type: ignore[union-attr]
            )

            node = getattr(self.group, key)
            # error: Item "ExtensionArray" of "Union[Any, ExtensionArray]" has no
            # attribute "tz"
            node._v_attrs.tz = _get_tz(value.tz)  # type: ignore[union-attr]
            node._v_attrs.value_type = f"datetime64[{value.dtype.unit}]"
        elif lib.is_np_dtype(value.dtype, "m"):
            self._handle.create_array(self.group, key, value.view("i8"))
            getattr(self.group, key)._v_attrs.value_type = "timedelta64"
        elif isinstance(value, BaseStringArray):
            vlarr = self._handle.create_vlarray(self.group, key, _tables().ObjectAtom())
            vlarr.append(value.to_numpy())
            node = getattr(self.group, key)
            node._v_attrs.value_type = str(value.dtype)
        elif empty_array:
            self.write_array_empty(key, value)
        else:
            self._handle.create_array(self.group, key, value)

        getattr(self.group, key)._v_attrs.transposed = transposed


class SeriesFixed(GenericFixed):
    pandas_kind = "series"
    attributes = ["name"]

    name: Hashable

    @property
    def shape(self):
        try:
            return (len(self.group.values),)
        except (TypeError, AttributeError):
            return None

    def read(
        self,
        where=None,
        columns=None,
        start: int | None = None,
        stop: int | None = None,
    ) -> Series:
        self.validate_read(columns, where)
        index = self.read_index("index", start=start, stop=stop)
        values = self.read_array("values", start=start, stop=stop)
        try:
            result = Series(values, index=index, name=self.name, copy=False)
        except UnicodeEncodeError as err:
            if (
                self.errors == "surrogatepass"
                and get_option("future.infer_string")
                and str(err).endswith("surrogates not allowed")
                and HAS_PYARROW
            ):
                result = Series(
                    values,
                    index=index,
                    name=self.name,
                    copy=False,
                    dtype=StringDtype(storage="python", na_value=np.nan),
                )
            else:
                raise
        return result

    def write(self, obj, **kwargs) -> None:
        super().write(obj, **kwargs)
        self.write_index("index", obj.index)
        self.write_array("values", obj)
        self.attrs.name = obj.name


class BlockManagerFixed(GenericFixed):
    attributes = ["ndim", "nblocks"]

    nblocks: int

    @property
    def shape(self) -> Shape | None:
        try:
            ndim = self.ndim

            # items
            items = 0
            for i in range(self.nblocks):
                node = getattr(self.group, f"block{i}_items")
                shape = getattr(node, "shape", None)
                if shape is not None:
                    items += shape[0]

            # data shape
            node = self.group.block0_values
            shape = getattr(node, "shape", None)
            if shape is not None:
                shape = list(shape[0 : (ndim - 1)])
            else:
                shape = []

            shape.append(items)

            return shape
        except AttributeError:
            return None

    def read(
        self,
        where=None,
        columns=None,
        start: int | None = None,
        stop: int | None = None,
    ) -> DataFrame:
        # start, stop applied to rows, so 0th axis only
        self.validate_read(columns, where)
        select_axis = self.obj_type()._get_block_manager_axis(0)

        axes = []
        for i in range(self.ndim):
            _start, _stop = (start, stop) if i == select_axis else (None, None)
            ax = self.read_index(f"axis{i}", start=_start, stop=_stop)
            axes.append(ax)

        items = axes[0]
        dfs = []

        for i in range(self.nblocks):
            blk_items = self.read_index(f"block{i}_items")
            values = self.read_array(f"block{i}_values", start=_start, stop=_stop)

            columns = items[items.get_indexer(blk_items)]
            df = DataFrame(values.T, columns=columns, index=axes[1], copy=False)
            if (
                using_string_dtype()
                and isinstance(values, np.ndarray)
                and is_string_array(values, skipna=True)
            ):
                df = df.astype(StringDtype(na_value=np.nan))
            dfs.append(df)

        if len(dfs) > 0:
            out = concat(dfs, axis=1, copy=True)
            if using_copy_on_write():
                # with CoW, concat ignores the copy keyword. Here, we still want
                # to copy to enforce optimized column-major layout
                out = out.copy()
            out = out.reindex(columns=items, copy=False)
            return out

        return DataFrame(columns=axes[0], index=axes[1])

    def write(self, obj, **kwargs) -> None:
        super().write(obj, **kwargs)

        # TODO(ArrayManager) HDFStore relies on accessing the blocks
        if isinstance(obj._mgr, ArrayManager):
            obj = obj._as_manager("block")

        data = obj._mgr
        if not data.is_consolidated():
            data = data.consolidate()

        self.attrs.ndim = data.ndim
        for i, ax in enumerate(data.axes):
            if i == 0 and (not ax.is_unique):
                raise ValueError("Columns index has to be unique for fixed format")
            self.write_index(f"axis{i}", ax)

        # Supporting mixed-type DataFrame objects...nontrivial
        self.attrs.nblocks = len(data.blocks)
        for i, blk in enumerate(data.blocks):
            # I have no idea why, but writing values before items fixed #2299
            blk_items = data.items.take(blk.mgr_locs)
            self.write_array(f"block{i}_values", blk.values, items=blk_items)
            self.write_index(f"block{i}_items", blk_items)


class FrameFixed(BlockManagerFixed):
    pandas_kind = "frame"
    obj_type = DataFrame


class Table(Fixed):
    """
    represent a table:
        facilitate read/write of various types of tables

    Attrs in Table Node
    -------------------
    These are attributes that are store in the main table node, they are
    necessary to recreate these tables when read back in.

    index_axes    : a list of tuples of the (original indexing axis and
        index column)
    non_index_axes: a list of tuples of the (original index axis and
        columns on a non-indexing axis)
    values_axes   : a list of the columns which comprise the data of this
        table
    data_columns  : a list of the columns that we are allowing indexing
        (these become single columns in values_axes)
    nan_rep       : the string to use for nan representations for string
        objects
    levels        : the names of levels
    metadata      : the names of the metadata columns
    """

    pandas_kind = "wide_table"
    format_type: str = "table"  # GH#30962 needed by dask
    table_type: str
    levels: int | list[Hashable] = 1
    is_table = True

    metadata: list

    def __init__(
        self,
        parent: HDFStore,
        group: Node,
        encoding: str | None = None,
        errors: str = "strict",
        index_axes: list[IndexCol] | None = None,
        non_index_axes: list[tuple[AxisInt, Any]] | None = None,
        values_axes: list[DataCol] | None = None,
        data_columns: list | None = None,
        info: dict | None = None,
        nan_rep=None,
    ) -> None:
        super().__init__(parent, group, encoding=encoding, errors=errors)
        self.index_axes = index_axes or []
        self.non_index_axes = non_index_axes or []
        self.values_axes = values_axes or []
        self.data_columns = data_columns or []
        self.info = info or {}
        self.nan_rep = nan_rep

    @property
    def table_type_short(self) -> str:
        return self.table_type.split("_")[0]

    def __repr__(self) -> str:
        """return a pretty representation of myself"""
        self.infer_axes()
        jdc = ",".join(self.data_columns) if len(self.data_columns) else ""
        dc = f",dc->[{jdc}]"

        ver = ""
        if self.is_old_version:
            jver = ".".join([str(x) for x in self.version])
            ver = f"[{jver}]"

        jindex_axes = ",".join([a.name for a in self.index_axes])
        return (
            f"{self.pandas_type:12.12}{ver} "
            f"(typ->{self.table_type_short},nrows->{self.nrows},"
            f"ncols->{self.ncols},indexers->[{jindex_axes}]{dc})"
        )

    def __getitem__(self, c: str):
        """return the axis for c"""
        for a in self.axes:
            if c == a.name:
                return a
        return None

    def validate(self, other) -> None:
        """validate against an existing table"""
        if other is None:
            return

        if other.table_type != self.table_type:
            raise TypeError(
                "incompatible table_type with existing "
                f"[{other.table_type} - {self.table_type}]"
            )

        for c in ["index_axes", "non_index_axes", "values_axes"]:
            sv = getattr(self, c, None)
            ov = getattr(other, c, None)
            if sv != ov:
                # show the error for the specific axes
                # Argument 1 to "enumerate" has incompatible type
                # "Optional[Any]"; expected "Iterable[Any]"  [arg-type]
                for i, sax in enumerate(sv):  # type: ignore[arg-type]
                    # Value of type "Optional[Any]" is not indexable  [index]
                    oax = ov[i]  # type: ignore[index]
                    if sax != oax:
                        if c == "values_axes" and sax.kind != oax.kind:
                            raise ValueError(
                                f"Cannot serialize the column [{oax.values[0]}] "
                                f"because its data contents are not [{sax.kind}] "
                                f"but [{oax.kind}] object dtype"
                            )
                        raise ValueError(
                            f"invalid combination of [{c}] on appending data "
                            f"[{sax}] vs current table [{oax}]"
                        )

                # should never get here
                raise Exception(
                    f"invalid combination of [{c}] on appending data [{sv}] vs "
                    f"current table [{ov}]"
                )

    @property
    def is_multi_index(self) -> bool:
        """the levels attribute is 1 or a list in the case of a multi-index"""
        return isinstance(self.levels, list)

    def validate_multiindex(
        self, obj: DataFrame | Series
    ) -> tuple[DataFrame, list[Hashable]]:
        """
        validate that we can store the multi-index; reset and return the
        new object
        """
        levels = com.fill_missing_names(obj.index.names)
        try:
            reset_obj = obj.reset_index()
        except ValueError as err:
            raise ValueError(
                "duplicate names/columns in the multi-index when storing as a table"
            ) from err
        assert isinstance(reset_obj, DataFrame)  # for mypy
        return reset_obj, levels

    @property
    def nrows_expected(self) -> int:
        """based on our axes, compute the expected nrows"""
        return np.prod([i.cvalues.shape[0] for i in self.index_axes])

    @property
    def is_exists(self) -> bool:
        """has this table been created"""
        return "table" in self.group

    @property
    def storable(self):
        return getattr(self.group, "table", None)

    @property
    def table(self):
        """return the table group (this is my storable)"""
        return self.storable

    @property
    def dtype(self):
        return self.table.dtype

    @property
    def description(self):
        return self.table.description

    @property
    def axes(self) -> itertools.chain[IndexCol]:
        return itertools.chain(self.index_axes, self.values_axes)

    @property
    def ncols(self) -> int:
        """the number of total columns in the values axes"""
        return sum(len(a.values) for a in self.values_axes)

    @property
    def is_transposed(self) -> bool:
        return False

    @property
    def data_orientation(self) -> tuple[int, ...]:
        """return a tuple of my permutated axes, non_indexable at the front"""
        return tuple(
            itertools.chain(
                [int(a[0]) for a in self.non_index_axes],
                [int(a.axis) for a in self.index_axes],
            )
        )

    def queryables(self) -> dict[str, Any]:
        """return a dict of the kinds allowable columns for this object"""
        # mypy doesn't recognize DataFrame._AXIS_NAMES, so we re-write it here
        axis_names = {0: "index", 1: "columns"}

        # compute the values_axes queryables
        d1 = [(a.cname, a) for a in self.index_axes]
        d2 = [(axis_names[axis], None) for axis, values in self.non_index_axes]
        d3 = [
            (v.cname, v) for v in self.values_axes if v.name in set(self.data_columns)
        ]

        return dict(d1 + d2 + d3)

    def index_cols(self):
        """return a list of my index cols"""
        # Note: each `i.cname` below is assured to be a str.
        return [(i.axis, i.cname) for i in self.index_axes]

    def values_cols(self) -> list[str]:
        """return a list of my values cols"""
        return [i.cname for i in self.values_axes]

    def _get_metadata_path(self, key: str) -> str:
        """return the metadata pathname for this key"""
        group = self.group._v_pathname
        return f"{group}/meta/{key}/meta"

    def write_metadata(self, key: str, values: np.ndarray) -> None:
        """
        Write out a metadata array to the key as a fixed-format Series.

        Parameters
        ----------
        key : str
        values : ndarray
        """
        self.parent.put(
            self._get_metadata_path(key),
            Series(values, copy=False),
            format="table",
            encoding=self.encoding,
            errors=self.errors,
            nan_rep=self.nan_rep,
        )

    def read_metadata(self, key: str):
        """return the meta data array for this key"""
        if getattr(getattr(self.group, "meta", None), key, None) is not None:
            return self.parent.select(self._get_metadata_path(key))
        return None

    def set_attrs(self) -> None:
        """set our table type & indexables"""
        self.attrs.table_type = str(self.table_type)
        self.attrs.index_cols = self.index_cols()
        self.attrs.values_cols = self.values_cols()
        self.attrs.non_index_axes = self.non_index_axes
        self.attrs.data_columns = self.data_columns
        self.attrs.nan_rep = self.nan_rep
        self.attrs.encoding = self.encoding
        self.attrs.errors = self.errors
        self.attrs.levels = self.levels
        self.attrs.info = self.info

    def get_attrs(self) -> None:
        """retrieve our attributes"""
        self.non_index_axes = getattr(self.attrs, "non_index_axes", None) or []
        self.data_columns = getattr(self.attrs, "data_columns", None) or []
        self.info = getattr(self.attrs, "info", None) or {}
        self.nan_rep = getattr(self.attrs, "nan_rep", None)
        self.encoding = _ensure_encoding(getattr(self.attrs, "encoding", None))
        self.errors = _ensure_decoded(getattr(self.attrs, "errors", "strict"))
        self.levels: list[Hashable] = getattr(self.attrs, "levels", None) or []
        self.index_axes = [a for a in self.indexables if a.is_an_indexable]
        self.values_axes = [a for a in self.indexables if not a.is_an_indexable]

    def validate_version(self, where=None) -> None:
        """are we trying to operate on an old version?"""
        if where is not None:
            if self.is_old_version:
                ws = incompatibility_doc % ".".join([str(x) for x in self.version])
                warnings.warn(
                    ws,
                    IncompatibilityWarning,
                    stacklevel=find_stack_level(),
                )

    def validate_min_itemsize(self, min_itemsize) -> None:
        """
        validate the min_itemsize doesn't contain items that are not in the
        axes this needs data_columns to be defined
        """
        if min_itemsize is None:
            return
        if not isinstance(min_itemsize, dict):
            return

        q = self.queryables()
        for k in min_itemsize:
            # ok, apply generally
            if k == "values":
                continue
            if k not in q:
                raise ValueError(
                    f"min_itemsize has the key [{k}] which is not an axis or "
                    "data_column"
                )

    @cache_readonly
    def indexables(self):
        """create/cache the indexables if they don't exist"""
        _indexables = []

        desc = self.description
        table_attrs = self.table.attrs

        # Note: each of the `name` kwargs below are str, ensured
        #  by the definition in index_cols.
        # index columns
        for i, (axis, name) in enumerate(self.attrs.index_cols):
            atom = getattr(desc, name)
            md = self.read_metadata(name)
            meta = "category" if md is not None else None

            kind_attr = f"{name}_kind"
            kind = getattr(table_attrs, kind_attr, None)

            index_col = IndexCol(
                name=name,
                axis=axis,
                pos=i,
                kind=kind,
                typ=atom,
                table=self.table,
                meta=meta,
                metadata=md,
            )
            _indexables.append(index_col)

        # values columns
        dc = set(self.data_columns)
        base_pos = len(_indexables)

        def f(i, c):
            assert isinstance(c, str)
            klass = DataCol
            if c in dc:
                klass = DataIndexableCol

            atom = getattr(desc, c)
            adj_name = _maybe_adjust_name(c, self.version)

            # TODO: why kind_attr here?
            values = getattr(table_attrs, f"{adj_name}_kind", None)
            dtype = getattr(table_attrs, f"{adj_name}_dtype", None)
            # Argument 1 to "_dtype_to_kind" has incompatible type
            # "Optional[Any]"; expected "str"  [arg-type]
            kind = _dtype_to_kind(dtype)  # type: ignore[arg-type]

            md = self.read_metadata(c)
            # TODO: figure out why these two versions of `meta` dont always match.
            #  meta = "category" if md is not None else None
            meta = getattr(table_attrs, f"{adj_name}_meta", None)

            obj = klass(
                name=adj_name,
                cname=c,
                values=values,
                kind=kind,
                pos=base_pos + i,
                typ=atom,
                table=self.table,
                meta=meta,
                metadata=md,
                dtype=dtype,
            )
            return obj

        # Note: the definition of `values_cols` ensures that each
        #  `c` below is a str.
        _indexables.extend([f(i, c) for i, c in enumerate(self.attrs.values_cols)])

        return _indexables

    def create_index(
        self, columns=None, optlevel=None, kind: str | None = None
    ) -> None:
        """
        Create a pytables index on the specified columns.

        Parameters
        ----------
        columns : None, bool, or listlike[str]
            Indicate which columns to create an index on.

            * False : Do not create any indexes.
            * True : Create indexes on all columns.
            * None : Create indexes on all columns.
            * listlike : Create indexes on the given columns.

        optlevel : int or None, default None
            Optimization level, if None, pytables defaults to 6.
        kind : str or None, default None
            Kind of index, if None, pytables defaults to "medium".

        Raises
        ------
        TypeError if trying to create an index on a complex-type column.

        Notes
        -----
        Cannot index Time64Col or ComplexCol.
        Pytables must be >= 3.0.
        """
        if not self.infer_axes():
            return
        if columns is False:
            return

        # index all indexables and data_columns
        if columns is None or columns is True:
            columns = [a.cname for a in self.axes if a.is_data_indexable]
        if not isinstance(columns, (tuple, list)):
            columns = [columns]

        kw = {}
        if optlevel is not None:
            kw["optlevel"] = optlevel
        if kind is not None:
            kw["kind"] = kind

        table = self.table
        for c in columns:
            v = getattr(table.cols, c, None)
            if v is not None:
                # remove the index if the kind/optlevel have changed
                if v.is_indexed:
                    index = v.index
                    cur_optlevel = index.optlevel
                    cur_kind = index.kind

                    if kind is not None and cur_kind != kind:
                        v.remove_index()
                    else:
                        kw["kind"] = cur_kind

                    if optlevel is not None and cur_optlevel != optlevel:
                        v.remove_index()
                    else:
                        kw["optlevel"] = cur_optlevel

                # create the index
                if not v.is_indexed:
                    if v.type.startswith("complex"):
                        raise TypeError(
                            "Columns containing complex values can be stored but "
                            "cannot be indexed when using table format. Either use "
                            "fixed format, set index=False, or do not include "
                            "the columns containing complex values to "
                            "data_columns when initializing the table."
                        )
                    v.create_index(**kw)
            elif c in self.non_index_axes[0][1]:
                # GH 28156
                raise AttributeError(
                    f"column {c} is not a data_column.\n"
                    f"In order to read column {c} you must reload the dataframe \n"
                    f"into HDFStore and include {c} with the data_columns argument."
                )

    def _read_axes(
        self, where, start: int | None = None, stop: int | None = None
    ) -> list[tuple[np.ndarray, np.ndarray] | tuple[Index, Index]]:
        """
        Create the axes sniffed from the table.

        Parameters
        ----------
        where : ???
        start : int or None, default None
        stop : int or None, default None

        Returns
        -------
        List[Tuple[index_values, column_values]]
        """
        # create the selection
        selection = Selection(self, where=where, start=start, stop=stop)
        values = selection.select()

        results = []
        # convert the data
        for a in self.axes:
            a.set_info(self.info)
            res = a.convert(
                values,
                nan_rep=self.nan_rep,
                encoding=self.encoding,
                errors=self.errors,
            )
            results.append(res)

        return results

    @classmethod
    def get_object(cls, obj, transposed: bool):
        """return the data for this obj"""
        return obj

    def validate_data_columns(self, data_columns, min_itemsize, non_index_axes):
        """
        take the input data_columns and min_itemize and create a data
        columns spec
        """
        if not len(non_index_axes):
            return []

        axis, axis_labels = non_index_axes[0]
        info = self.info.get(axis, {})
        if info.get("type") == "MultiIndex" and data_columns:
            raise ValueError(
                f"cannot use a multi-index on axis [{axis}] with "
                f"data_columns {data_columns}"
            )

        # evaluate the passed data_columns, True == use all columns
        # take only valid axis labels
        if data_columns is True:
            data_columns = list(axis_labels)
        elif data_columns is None:
            data_columns = []

        # if min_itemsize is a dict, add the keys (exclude 'values')
        if isinstance(min_itemsize, dict):
            existing_data_columns = set(data_columns)
            data_columns = list(data_columns)  # ensure we do not modify
            data_columns.extend(
                [
                    k
                    for k in min_itemsize.keys()
                    if k != "values" and k not in existing_data_columns
                ]
            )

        # return valid columns in the order of our axis
        return [c for c in data_columns if c in axis_labels]

    def _create_axes(
        self,
        axes,
        obj: DataFrame,
        validate: bool = True,
        nan_rep=None,
        data_columns=None,
        min_itemsize=None,
    ):
        """
        Create and return the axes.

        Parameters
        ----------
        axes: list or None
            The names or numbers of the axes to create.
        obj : DataFrame
            The object to create axes on.
        validate: bool, default True
            Whether to validate the obj against an existing object already written.
        nan_rep :
            A value to use for string column nan_rep.
        data_columns : List[str], True, or None, default None
            Specify the columns that we want to create to allow indexing on.

            * True : Use all available columns.
            * None : Use no columns.
            * List[str] : Use the specified columns.

        min_itemsize: Dict[str, int] or None, default None
            The min itemsize for a column in bytes.
        """
        if not isinstance(obj, DataFrame):
            group = self.group._v_name
            raise TypeError(
                f"cannot properly create the storer for: [group->{group},"
                f"value->{type(obj)}]"
            )

        # set the default axes if needed
        if axes is None:
            axes = [0]

        # map axes to numbers
        axes = [obj._get_axis_number(a) for a in axes]

        # do we have an existing table (if so, use its axes & data_columns)
        if self.infer_axes():
            table_exists = True
            axes = [a.axis for a in self.index_axes]
            data_columns = list(self.data_columns)
            nan_rep = self.nan_rep
            # TODO: do we always have validate=True here?
        else:
            table_exists = False

        new_info = self.info

        assert self.ndim == 2  # with next check, we must have len(axes) == 1
        # currently support on ndim-1 axes
        if len(axes) != self.ndim - 1:
            raise ValueError(
                "currently only support ndim-1 indexers in an AppendableTable"
            )

        # create according to the new data
        new_non_index_axes: list = []

        # nan_representation
        if nan_rep is None:
            nan_rep = "nan"

        # We construct the non-index-axis first, since that alters new_info
        idx = next(x for x in [0, 1] if x not in axes)

        a = obj.axes[idx]
        # we might be able to change the axes on the appending data if necessary
        append_axis = list(a)
        if table_exists:
            indexer = len(new_non_index_axes)  # i.e. 0
            exist_axis = self.non_index_axes[indexer][1]
            if not array_equivalent(
                np.array(append_axis),
                np.array(exist_axis),
                strict_nan=True,
                dtype_equal=True,
            ):
                # ahah! -> reindex
                if array_equivalent(
                    np.array(sorted(append_axis)),
                    np.array(sorted(exist_axis)),
                    strict_nan=True,
                    dtype_equal=True,
                ):
                    append_axis = exist_axis

        # the non_index_axes info
        info = new_info.setdefault(idx, {})
        info["names"] = list(a.names)
        info["type"] = type(a).__name__

        new_non_index_axes.append((idx, append_axis))

        # Now we can construct our new index axis
        idx = axes[0]
        a = obj.axes[idx]
        axis_name = obj._get_axis_name(idx)
        new_index = _convert_index(axis_name, a, self.encoding, self.errors)
        new_index.axis = idx

        # Because we are always 2D, there is only one new_index, so
        #  we know it will have pos=0
        new_index.set_pos(0)
        new_index.update_info(new_info)
        new_index.maybe_set_size(min_itemsize)  # check for column conflicts

        new_index_axes = [new_index]
        j = len(new_index_axes)  # i.e. 1
        assert j == 1

        # reindex by our non_index_axes & compute data_columns
        assert len(new_non_index_axes) == 1
        for a in new_non_index_axes:
            obj = _reindex_axis(obj, a[0], a[1])

        transposed = new_index.axis == 1

        # figure out data_columns and get out blocks
        data_columns = self.validate_data_columns(
            data_columns, min_itemsize, new_non_index_axes
        )

        frame = self.get_object(obj, transposed)._consolidate()

        blocks, blk_items = self._get_blocks_and_items(
            frame, table_exists, new_non_index_axes, self.values_axes, data_columns
        )

        # add my values
        vaxes = []
        for i, (blk, b_items) in enumerate(zip(blocks, blk_items)):
            # shape of the data column are the indexable axes
            klass = DataCol
            name = None

            # we have a data_column
            if data_columns and len(b_items) == 1 and b_items[0] in data_columns:
                klass = DataIndexableCol
                name = b_items[0]
                if not (name is None or isinstance(name, str)):
                    # TODO: should the message here be more specifically non-str?
                    raise ValueError("cannot have non-object label DataIndexableCol")

            # make sure that we match up the existing columns
            # if we have an existing table
            existing_col: DataCol | None

            if table_exists and validate:
                try:
                    existing_col = self.values_axes[i]
                except (IndexError, KeyError) as err:
                    raise ValueError(
                        f"Incompatible appended table [{blocks}]"
                        f"with existing table [{self.values_axes}]"
                    ) from err
            else:
                existing_col = None

            new_name = name or f"values_block_{i}"
            data_converted = _maybe_convert_for_string_atom(
                new_name,
                blk.values,
                existing_col=existing_col,
                min_itemsize=min_itemsize,
                nan_rep=nan_rep,
                encoding=self.encoding,
                errors=self.errors,
                columns=b_items,
            )
            adj_name = _maybe_adjust_name(new_name, self.version)

            typ = klass._get_atom(data_converted)
            kind = _dtype_to_kind(data_converted.dtype.name)
            tz = None
            if getattr(data_converted, "tz", None) is not None:
                tz = _get_tz(data_converted.tz)

            meta = metadata = ordered = None
            if isinstance(data_converted.dtype, CategoricalDtype):
                ordered = data_converted.ordered
                meta = "category"
                metadata = np.asarray(data_converted.categories).ravel()
            elif isinstance(blk.dtype, StringDtype):
                meta = str(blk.dtype)

            data, dtype_name = _get_data_and_dtype_name(data_converted)

            col = klass(
                name=adj_name,
                cname=new_name,
                values=list(b_items),
                typ=typ,
                pos=j,
                kind=kind,
                tz=tz,
                ordered=ordered,
                meta=meta,
                metadata=metadata,
                dtype=dtype_name,
                data=data,
            )
            col.update_info(new_info)

            vaxes.append(col)

            j += 1

        dcs = [col.name for col in vaxes if col.is_data_indexable]

        new_table = type(self)(
            parent=self.parent,
            group=self.group,
            encoding=self.encoding,
            errors=self.errors,
            index_axes=new_index_axes,
            non_index_axes=new_non_index_axes,
            values_axes=vaxes,
            data_columns=dcs,
            info=new_info,
            nan_rep=nan_rep,
        )
        if hasattr(self, "levels"):
            # TODO: get this into constructor, only for appropriate subclass
            new_table.levels = self.levels

        new_table.validate_min_itemsize(min_itemsize)

        if validate and table_exists:
            new_table.validate(self)

        return new_table

    @staticmethod
    def _get_blocks_and_items(
        frame: DataFrame,
        table_exists: bool,
        new_non_index_axes,
        values_axes,
        data_columns,
    ):
        # Helper to clarify non-state-altering parts of _create_axes

        # TODO(ArrayManager) HDFStore relies on accessing the blocks
        if isinstance(frame._mgr, ArrayManager):
            frame = frame._as_manager("block")

        def get_blk_items(mgr):
            return [mgr.items.take(blk.mgr_locs) for blk in mgr.blocks]

        mgr = frame._mgr
        mgr = cast(BlockManager, mgr)
        blocks: list[Block] = list(mgr.blocks)
        blk_items: list[Index] = get_blk_items(mgr)

        if len(data_columns):
            # TODO: prove that we only get here with axis == 1?
            #  It is the case in all extant tests, but NOT the case
            #  outside this `if len(data_columns)` check.

            axis, axis_labels = new_non_index_axes[0]
            new_labels = Index(axis_labels).difference(Index(data_columns))
            mgr = frame.reindex(new_labels, axis=axis)._mgr
            mgr = cast(BlockManager, mgr)

            blocks = list(mgr.blocks)
            blk_items = get_blk_items(mgr)
            for c in data_columns:
                # This reindex would raise ValueError if we had a duplicate
                #  index, so we can infer that (as long as axis==1) we
                #  get a single column back, so a single block.
                mgr = frame.reindex([c], axis=axis)._mgr
                mgr = cast(BlockManager, mgr)
                blocks.extend(mgr.blocks)
                blk_items.extend(get_blk_items(mgr))

        # reorder the blocks in the same order as the existing table if we can
        if table_exists:
            by_items = {
                tuple(b_items.tolist()): (b, b_items)
                for b, b_items in zip(blocks, blk_items)
            }
            new_blocks: list[Block] = []
            new_blk_items = []
            for ea in values_axes:
                items = tuple(ea.values)
                try:
                    b, b_items = by_items.pop(items)
                    new_blocks.append(b)
                    new_blk_items.append(b_items)
                except (IndexError, KeyError) as err:
                    jitems = ",".join([pprint_thing(item) for item in items])
                    raise ValueError(
                        f"cannot match existing table structure for [{jitems}] "
                        "on appending data"
                    ) from err
            blocks = new_blocks
            blk_items = new_blk_items

        return blocks, blk_items

    def process_axes(self, obj, selection: Selection, columns=None) -> DataFrame:
        """process axes filters"""
        # make a copy to avoid side effects
        if columns is not None:
            columns = list(columns)

        # make sure to include levels if we have them
        if columns is not None and self.is_multi_index:
            assert isinstance(self.levels, list)  # assured by is_multi_index
            for n in self.levels:
                if n not in columns:
                    columns.insert(0, n)

        # reorder by any non_index_axes & limit to the select columns
        for axis, labels in self.non_index_axes:
            obj = _reindex_axis(obj, axis, labels, columns)

            def process_filter(field, filt, op):
                for axis_name in obj._AXIS_ORDERS:
                    axis_number = obj._get_axis_number(axis_name)
                    axis_values = obj._get_axis(axis_name)
                    assert axis_number is not None

                    # see if the field is the name of an axis
                    if field == axis_name:
                        # if we have a multi-index, then need to include
                        # the levels
                        if self.is_multi_index:
                            filt = filt.union(Index(self.levels))

                        takers = op(axis_values, filt)
                        return obj.loc(axis=axis_number)[takers]

                    # this might be the name of a file IN an axis
                    elif field in axis_values:
                        # we need to filter on this dimension
                        values = ensure_index(getattr(obj, field).values)
                        filt = ensure_index(filt)

                        # hack until we support reversed dim flags
                        if isinstance(obj, DataFrame):
                            axis_number = 1 - axis_number

                        takers = op(values, filt)
                        return obj.loc(axis=axis_number)[takers]

                raise ValueError(f"cannot find the field [{field}] for filtering!")

        # apply the selection filters (but keep in the same order)
        if selection.filter is not None:
            for field, op, filt in selection.filter.format():
                obj = process_filter(field, filt, op)

        return obj

    def create_description(
        self,
        complib,
        complevel: int | None,
        fletcher32: bool,
        expectedrows: int | None,
    ) -> dict[str, Any]:
        """create the description of the table from the axes & values"""
        # provided expected rows if its passed
        if expectedrows is None:
            expectedrows = max(self.nrows_expected, 10000)

        d = {"name": "table", "expectedrows": expectedrows}

        # description from the axes & values
        d["description"] = {a.cname: a.typ for a in self.axes}

        if complib:
            if complevel is None:
                complevel = self._complevel or 9
            filters = _tables().Filters(
                complevel=complevel,
                complib=complib,
                fletcher32=fletcher32 or self._fletcher32,
            )
            d["filters"] = filters
        elif self._filters is not None:
            d["filters"] = self._filters

        return d

    def read_coordinates(
        self, where=None, start: int | None = None, stop: int | None = None
    ):
        """
        select coordinates (row numbers) from a table; return the
        coordinates object
        """
        # validate the version
        self.validate_version(where)

        # infer the data kind
        if not self.infer_axes():
            return False

        # create the selection
        selection = Selection(self, where=where, start=start, stop=stop)
        coords = selection.select_coords()
        if selection.filter is not None:
            for field, op, filt in selection.filter.format():
                data = self.read_column(
                    field, start=coords.min(), stop=coords.max() + 1
                )
                coords = coords[op(data.iloc[coords - coords.min()], filt).values]

        return Index(coords)

    def read_column(
        self,
        column: str,
        where=None,
        start: int | None = None,
        stop: int | None = None,
    ):
        """
        return a single column from the table, generally only indexables
        are interesting
        """
        # validate the version
        self.validate_version()

        # infer the data kind
        if not self.infer_axes():
            return False

        if where is not None:
            raise TypeError("read_column does not currently accept a where clause")

        # find the axes
        for a in self.axes:
            if column == a.name:
                if not a.is_data_indexable:
                    raise ValueError(
                        f"column [{column}] can not be extracted individually; "
                        "it is not data indexable"
                    )

                # column must be an indexable or a data column
                c = getattr(self.table.cols, column)
                a.set_info(self.info)
                col_values = a.convert(
                    c[start:stop],
                    nan_rep=self.nan_rep,
                    encoding=self.encoding,
                    errors=self.errors,
                )
                cvs = _set_tz(col_values[1], a.tz)
                dtype = getattr(self.table.attrs, f"{column}_meta", None)
                return Series(cvs, name=column, copy=False, dtype=dtype)

        raise KeyError(f"column [{column}] not found in the table")


class WORMTable(Table):
    """
    a write-once read-many table: this format DOES NOT ALLOW appending to a
    table. writing is a one-time operation the data are stored in a format
    that allows for searching the data on disk
    """

    table_type = "worm"

    def read(
        self,
        where=None,
        columns=None,
        start: int | None = None,
        stop: int | None = None,
    ):
        """
        read the indices and the indexing array, calculate offset rows and return
        """
        raise NotImplementedError("WORMTable needs to implement read")

    def write(self, obj, **kwargs) -> None:
        """
        write in a format that we can search later on (but cannot append
        to): write out the indices and the values using _write_array
        (e.g. a CArray) create an indexing table so that we can search
        """
        raise NotImplementedError("WORMTable needs to implement write")


class AppendableTable(Table):
    """support the new appendable table formats"""

    table_type = "appendable"

    # error: Signature of "write" incompatible with supertype "Fixed"
    def write(  # type: ignore[override]
        self,
        obj,
        axes=None,
        append: bool = False,
        complib=None,
        complevel=None,
        fletcher32=None,
        min_itemsize=None,
        chunksize: int | None = None,
        expectedrows=None,
        dropna: bool = False,
        nan_rep=None,
        data_columns=None,
        track_times: bool = True,
    ) -> None:
        if not append and self.is_exists:
            self._handle.remove_node(self.group, "table")

        # create the axes
        table = self._create_axes(
            axes=axes,
            obj=obj,
            validate=append,
            min_itemsize=min_itemsize,
            nan_rep=nan_rep,
            data_columns=data_columns,
        )

        for a in table.axes:
            a.validate_names()

        if not table.is_exists:
            # create the table
            options = table.create_description(
                complib=complib,
                complevel=complevel,
                fletcher32=fletcher32,
                expectedrows=expectedrows,
            )

            # set the table attributes
            table.set_attrs()

            options["track_times"] = track_times

            # create the table
            table._handle.create_table(table.group, **options)

        # update my info
        table.attrs.info = table.info

        # validate the axes and set the kinds
        for a in table.axes:
            a.validate_and_set(table, append)

        # add the rows
        table.write_data(chunksize, dropna=dropna)

    def write_data(self, chunksize: int | None, dropna: bool = False) -> None:
        """
        we form the data into a 2-d including indexes,values,mask write chunk-by-chunk
        """
        names = self.dtype.names
        nrows = self.nrows_expected

        # if dropna==True, then drop ALL nan rows
        masks = []
        if dropna:
            for a in self.values_axes:
                # figure the mask: only do if we can successfully process this
                # column, otherwise ignore the mask
                mask = isna(a.data).all(axis=0)
                if isinstance(mask, np.ndarray):
                    masks.append(mask.astype("u1", copy=False))

        # consolidate masks
        if len(masks):
            mask = masks[0]
            for m in masks[1:]:
                mask = mask & m
            mask = mask.ravel()
        else:
            mask = None

        # broadcast the indexes if needed
        indexes = [a.cvalues for a in self.index_axes]
        nindexes = len(indexes)
        assert nindexes == 1, nindexes  # ensures we dont need to broadcast

        # transpose the values so first dimension is last
        # reshape the values if needed
        values = [a.take_data() for a in self.values_axes]
        values = [v.transpose(np.roll(np.arange(v.ndim), v.ndim - 1)) for v in values]
        bvalues = []
        for i, v in enumerate(values):
            new_shape = (nrows,) + self.dtype[names[nindexes + i]].shape
            bvalues.append(v.reshape(new_shape))

        # write the chunks
        if chunksize is None:
            chunksize = 100000

        rows = np.empty(min(chunksize, nrows), dtype=self.dtype)
        chunks = nrows // chunksize + 1
        for i in range(chunks):
            start_i = i * chunksize
            end_i = min((i + 1) * chunksize, nrows)
            if start_i >= end_i:
                break

            self.write_data_chunk(
                rows,
                indexes=[a[start_i:end_i] for a in indexes],
                mask=mask[start_i:end_i] if mask is not None else None,
                values=[v[start_i:end_i] for v in bvalues],
            )

    def write_data_chunk(
        self,
        rows: np.ndarray,
        indexes: list[np.ndarray],
        mask: npt.NDArray[np.bool_] | None,
        values: list[np.ndarray],
    ) -> None:
        """
        Parameters
        ----------
        rows : an empty memory space where we are putting the chunk
        indexes : an array of the indexes
        mask : an array of the masks
        values : an array of the values
        """
        # 0 len
        for v in values:
            if not np.prod(v.shape):
                return

        nrows = indexes[0].shape[0]
        if nrows != len(rows):
            rows = np.empty(nrows, dtype=self.dtype)
        names = self.dtype.names
        nindexes = len(indexes)

        # indexes
        for i, idx in enumerate(indexes):
            rows[names[i]] = idx

        # values
        for i, v in enumerate(values):
            rows[names[i + nindexes]] = v

        # mask
        if mask is not None:
            m = ~mask.ravel().astype(bool, copy=False)
            if not m.all():
                rows = rows[m]

        if len(rows):
            self.table.append(rows)
            self.table.flush()

    def delete(self, where=None, start: int | None = None, stop: int | None = None):
        # delete all rows (and return the nrows)
        if where is None or not len(where):
            if start is None and stop is None:
                nrows = self.nrows
                self._handle.remove_node(self.group, recursive=True)
            else:
                # pytables<3.0 would remove a single row with stop=None
                if stop is None:
                    stop = self.nrows
                nrows = self.table.remove_rows(start=start, stop=stop)
                self.table.flush()
            return nrows

        # infer the data kind
        if not self.infer_axes():
            return None

        # create the selection
        table = self.table
        selection = Selection(self, where, start=start, stop=stop)
        values = selection.select_coords()

        # delete the rows in reverse order
        sorted_series = Series(values, copy=False).sort_values()
        ln = len(sorted_series)

        if ln:
            # construct groups of consecutive rows
            diff = sorted_series.diff()
            groups = list(diff[diff > 1].index)

            # 1 group
            if not len(groups):
                groups = [0]

            # final element
            if groups[-1] != ln:
                groups.append(ln)

            # initial element
            if groups[0] != 0:
                groups.insert(0, 0)

            # we must remove in reverse order!
            pg = groups.pop()
            for g in reversed(groups):
                rows = sorted_series.take(range(g, pg))
                table.remove_rows(
                    start=rows[rows.index[0]], stop=rows[rows.index[-1]] + 1
                )
                pg = g

            self.table.flush()

        # return the number of rows removed
        return ln


class AppendableFrameTable(AppendableTable):
    """support the new appendable table formats"""

    pandas_kind = "frame_table"
    table_type = "appendable_frame"
    ndim = 2
    obj_type: type[DataFrame | Series] = DataFrame

    @property
    def is_transposed(self) -> bool:
        return self.index_axes[0].axis == 1

    @classmethod
    def get_object(cls, obj, transposed: bool):
        """these are written transposed"""
        if transposed:
            obj = obj.T
        return obj

    def read(
        self,
        where=None,
        columns=None,
        start: int | None = None,
        stop: int | None = None,
    ):
        # validate the version
        self.validate_version(where)

        # infer the data kind
        if not self.infer_axes():
            return None

        result = self._read_axes(where=where, start=start, stop=stop)

        info = (
            self.info.get(self.non_index_axes[0][0], {})
            if len(self.non_index_axes)
            else {}
        )

        inds = [i for i, ax in enumerate(self.axes) if ax is self.index_axes[0]]
        assert len(inds) == 1
        ind = inds[0]

        index = result[ind][0]

        frames = []
        for i, a in enumerate(self.axes):
            if a not in self.values_axes:
                continue
            index_vals, cvalues = result[i]

            # we could have a multi-index constructor here
            # ensure_index doesn't recognized our list-of-tuples here
            if info.get("type") != "MultiIndex":
                cols = Index(index_vals)
            else:
                cols = MultiIndex.from_tuples(index_vals)

            names = info.get("names")
            if names is not None:
                cols.set_names(names, inplace=True)

            if self.is_transposed:
                values = cvalues
                index_ = cols
                cols_ = Index(index, name=getattr(index, "name", None))
            else:
                values = cvalues.T
                index_ = Index(index, name=getattr(index, "name", None))
                cols_ = cols

            # if we have a DataIndexableCol, its shape will only be 1 dim
            if values.ndim == 1 and isinstance(values, np.ndarray):
                values = values.reshape((1, values.shape[0]))

            if isinstance(values, np.ndarray):
                try:
                    df = DataFrame(values.T, columns=cols_, index=index_, copy=False)
                except UnicodeEncodeError as err:
                    if (
                        self.errors == "surrogatepass"
                        and get_option("future.infer_string")
                        and str(err).endswith("surrogates not allowed")
                        and HAS_PYARROW
                    ):
                        df = DataFrame(
                            values.T,
                            columns=cols_,
                            index=index_,
                            copy=False,
                            dtype=StringDtype(storage="python", na_value=np.nan),
                        )
                    else:
                        raise
            elif isinstance(values, Index):
                df = DataFrame(values, columns=cols_, index=index_)
            else:
                # Categorical
                df = DataFrame._from_arrays([values], columns=cols_, index=index_)
            if not (using_string_dtype() and values.dtype.kind == "O"):
                assert (df.dtypes == values.dtype).all(), (df.dtypes, values.dtype)

            # If str / string dtype is stored in meta, use that.
            for column in cols_:
                dtype = getattr(self.table.attrs, f"{column}_meta", None)
                if dtype in ["str", "string"]:
                    df[column] = df[column].astype(dtype)
            frames.append(df)

        if len(frames) == 1:
            df = frames[0]
        else:
            df = concat(frames, axis=1)

        selection = Selection(self, where=where, start=start, stop=stop)
        # apply the selection filters & axis orderings
        df = self.process_axes(df, selection=selection, columns=columns)
        return df


class AppendableSeriesTable(AppendableFrameTable):
    """support the new appendable table formats"""

    pandas_kind = "series_table"
    table_type = "appendable_series"
    ndim = 2
    obj_type = Series

    @property
    def is_transposed(self) -> bool:
        return False

    @classmethod
    def get_object(cls, obj, transposed: bool):
        return obj

    # error: Signature of "write" incompatible with supertype "Fixed"
    def write(self, obj, data_columns=None, **kwargs) -> None:  # type: ignore[override]
        """we are going to write this as a frame table"""
        if not isinstance(obj, DataFrame):
            name = obj.name or "values"
            obj = obj.to_frame(name)
        super().write(obj=obj, data_columns=obj.columns.tolist(), **kwargs)

    def read(
        self,
        where=None,
        columns=None,
        start: int | None = None,
        stop: int | None = None,
    ) -> Series:
        is_multi_index = self.is_multi_index
        if columns is not None and is_multi_index:
            assert isinstance(self.levels, list)  # needed for mypy
            for n in self.levels:
                if n not in columns:
                    columns.insert(0, n)
        s = super().read(where=where, columns=columns, start=start, stop=stop)
        if is_multi_index:
            s.set_index(self.levels, inplace=True)

        s = s.iloc[:, 0]

        # remove the default name
        if s.name == "values":
            s.name = None
        return s


class AppendableMultiSeriesTable(AppendableSeriesTable):
    """support the new appendable table formats"""

    pandas_kind = "series_table"
    table_type = "appendable_multiseries"

    #  error: Signature of "write" incompatible with supertype "Fixed"
    def write(self, obj, **kwargs) -> None:  # type: ignore[override]
        """we are going to write this as a frame table"""
        name = obj.name or "values"
        newobj, self.levels = self.validate_multiindex(obj)
        assert isinstance(self.levels, list)  # for mypy
        cols = list(self.levels)
        cols.append(name)
        newobj.columns = Index(cols)
        super().write(obj=newobj, **kwargs)


class GenericTable(AppendableFrameTable):
    """a table that read/writes the generic pytables table format"""

    pandas_kind = "frame_table"
    table_type = "generic_table"
    ndim = 2
    obj_type = DataFrame
    levels: list[Hashable]

    @property
    def pandas_type(self) -> str:
        return self.pandas_kind

    @property
    def storable(self):
        return getattr(self.group, "table", None) or self.group

    def get_attrs(self) -> None:
        """retrieve our attributes"""
        self.non_index_axes = []
        self.nan_rep = None
        self.levels = []

        self.index_axes = [a for a in self.indexables if a.is_an_indexable]
        self.values_axes = [a for a in self.indexables if not a.is_an_indexable]
        self.data_columns = [a.name for a in self.values_axes]

    @cache_readonly
    def indexables(self):
        """create the indexables from the table description"""
        d = self.description

        # TODO: can we get a typ for this?  AFAICT it is the only place
        #  where we aren't passing one
        # the index columns is just a simple index
        md = self.read_metadata("index")
        meta = "category" if md is not None else None
        index_col = GenericIndexCol(
            name="index", axis=0, table=self.table, meta=meta, metadata=md
        )

        _indexables: list[GenericIndexCol | GenericDataIndexableCol] = [index_col]

        for i, n in enumerate(d._v_names):
            assert isinstance(n, str)

            atom = getattr(d, n)
            md = self.read_metadata(n)
            meta = "category" if md is not None else None
            dc = GenericDataIndexableCol(
                name=n,
                pos=i,
                values=[n],
                typ=atom,
                table=self.table,
                meta=meta,
                metadata=md,
            )
            _indexables.append(dc)

        return _indexables

    # error: Signature of "write" incompatible with supertype "AppendableTable"
    def write(self, **kwargs) -> None:  # type: ignore[override]
        raise NotImplementedError("cannot write on an generic table")


class AppendableMultiFrameTable(AppendableFrameTable):
    """a frame with a multi-index"""

    table_type = "appendable_multiframe"
    obj_type = DataFrame
    ndim = 2
    _re_levels = re.compile(r"^level_\d+$")

    @property
    def table_type_short(self) -> str:
        return "appendable_multi"

    # error: Signature of "write" incompatible with supertype "Fixed"
    def write(self, obj, data_columns=None, **kwargs) -> None:  # type: ignore[override]
        if data_columns is None:
            data_columns = []
        elif data_columns is True:
            data_columns = obj.columns.tolist()
        obj, self.levels = self.validate_multiindex(obj)
        assert isinstance(self.levels, list)  # for mypy
        for n in self.levels:
            if n not in data_columns:
                data_columns.insert(0, n)
        super().write(obj=obj, data_columns=data_columns, **kwargs)

    def read(
        self,
        where=None,
        columns=None,
        start: int | None = None,
        stop: int | None = None,
    ):
        df = super().read(where=where, columns=columns, start=start, stop=stop)
        df = df.set_index(self.levels)

        # remove names for 'level_%d'
        df.index = df.index.set_names(
            [None if self._re_levels.search(name) else name for name in df.index.names]
        )

        return df


def _reindex_axis(
    obj: DataFrame, axis: AxisInt, labels: Index, other=None
) -> DataFrame:
    ax = obj._get_axis(axis)
    labels = ensure_index(labels)

    # try not to reindex even if other is provided
    # if it equals our current index
    if other is not None:
        other = ensure_index(other)
    if (other is None or labels.equals(other)) and labels.equals(ax):
        return obj

    labels = ensure_index(labels.unique())
    if other is not None:
        labels = ensure_index(other.unique()).intersection(labels, sort=False)
    if not labels.equals(ax):
        slicer: list[slice | Index] = [slice(None, None)] * obj.ndim
        slicer[axis] = labels
        obj = obj.loc[tuple(slicer)]
    return obj


# tz to/from coercion


def _get_tz(tz: tzinfo) -> str | tzinfo:
    """for a tz-aware type, return an encoded zone"""
    zone = timezones.get_timezone(tz)
    return zone


@overload
def _set_tz(
    values: np.ndarray | Index, tz: str | tzinfo, coerce: bool = False
) -> DatetimeIndex:
    ...


@overload
def _set_tz(values: np.ndarray | Index, tz: None, coerce: bool = False) -> np.ndarray:
    ...


def _set_tz(
    values: np.ndarray | Index, tz: str | tzinfo | None, coerce: bool = False
) -> np.ndarray | DatetimeIndex:
    """
    coerce the values to a DatetimeIndex if tz is set
    preserve the input shape if possible

    Parameters
    ----------
    values : ndarray or Index
    tz : str or tzinfo
    coerce : if we do not have a passed timezone, coerce to M8[ns] ndarray
    """
    if isinstance(values, DatetimeIndex):
        # If values is tzaware, the tz gets dropped in the values.ravel()
        #  call below (which returns an ndarray).  So we are only non-lossy
        #  if `tz` matches `values.tz`.
        assert values.tz is None or values.tz == tz
        if values.tz is not None:
            return values

    if tz is not None:
        if isinstance(values, DatetimeIndex):
            name = values.name
        else:
            name = None
            values = values.ravel()

        tz = _ensure_decoded(tz)
        values = DatetimeIndex(values, name=name)
        values = values.tz_localize("UTC").tz_convert(tz)
    elif coerce:
        values = np.asarray(values, dtype="M8[ns]")

    # error: Incompatible return value type (got "Union[ndarray, Index]",
    # expected "Union[ndarray, DatetimeIndex]")
    return values  # type: ignore[return-value]


def _convert_index(name: str, index: Index, encoding: str, errors: str) -> IndexCol:
    assert isinstance(name, str)

    index_name = index.name
    # error: Argument 1 to "_get_data_and_dtype_name" has incompatible type "Index";
    # expected "Union[ExtensionArray, ndarray]"
    converted, dtype_name = _get_data_and_dtype_name(index)  # type: ignore[arg-type]
    kind = _dtype_to_kind(dtype_name)
    atom = DataIndexableCol._get_atom(converted)

    if (
        lib.is_np_dtype(index.dtype, "iu")
        or needs_i8_conversion(index.dtype)
        or is_bool_dtype(index.dtype)
    ):
        # Includes Index, RangeIndex, DatetimeIndex, TimedeltaIndex, PeriodIndex,
        #  in which case "kind" is "integer", "integer", "datetime64",
        #  "timedelta64", and "integer", respectively.
        return IndexCol(
            name,
            values=converted,
            kind=kind,
            typ=atom,
            freq=getattr(index, "freq", None),
            tz=getattr(index, "tz", None),
            index_name=index_name,
        )

    if isinstance(index, MultiIndex):
        raise TypeError("MultiIndex not supported here!")

    inferred_type = lib.infer_dtype(index, skipna=False)
    # we won't get inferred_type of "datetime64" or "timedelta64" as these
    #  would go through the DatetimeIndex/TimedeltaIndex paths above

    values = np.asarray(index)

    if inferred_type == "date":
        converted = np.asarray([v.toordinal() for v in values], dtype=np.int32)
        return IndexCol(
            name, converted, "date", _tables().Time32Col(), index_name=index_name
        )
    elif inferred_type == "string":
        converted = _convert_string_array(values, encoding, errors)
        itemsize = converted.dtype.itemsize
        return IndexCol(
            name,
            converted,
            "string",
            _tables().StringCol(itemsize),
            index_name=index_name,
        )

    elif inferred_type in ["integer", "floating"]:
        return IndexCol(
            name, values=converted, kind=kind, typ=atom, index_name=index_name
        )
    else:
        assert isinstance(converted, np.ndarray) and converted.dtype == object
        assert kind == "object", kind
        atom = _tables().ObjectAtom()
        return IndexCol(name, converted, kind, atom, index_name=index_name)


def _unconvert_index(data, kind: str, encoding: str, errors: str) -> np.ndarray | Index:
    index: Index | np.ndarray

    if kind.startswith("datetime64"):
        if kind == "datetime64":
            # created before we stored resolution information
            index = DatetimeIndex(data)
        else:
            index = DatetimeIndex(data.view(kind))
    elif kind == "timedelta64":
        index = TimedeltaIndex(data)
    elif kind == "date":
        try:
            index = np.asarray([date.fromordinal(v) for v in data], dtype=object)
        except ValueError:
            index = np.asarray([date.fromtimestamp(v) for v in data], dtype=object)
    elif kind in ("integer", "float", "bool"):
        index = np.asarray(data)
    elif kind in ("string"):
        index = _unconvert_string_array(
            data, nan_rep=None, encoding=encoding, errors=errors
        )
    elif kind == "object":
        index = np.asarray(data[0])
    else:  # pragma: no cover
        raise ValueError(f"unrecognized index type {kind}")
    return index


def _maybe_convert_for_string_atom(
    name: str,
    bvalues: ArrayLike,
    existing_col,
    min_itemsize,
    nan_rep,
    encoding,
    errors,
    columns: list[str],
):
    if isinstance(bvalues.dtype, StringDtype):
        # "ndarray[Any, Any]" has no attribute "to_numpy"
        bvalues = bvalues.to_numpy()  # type: ignore[union-attr]
    if bvalues.dtype != object:
        return bvalues

    bvalues = cast(np.ndarray, bvalues)

    dtype_name = bvalues.dtype.name
    inferred_type = lib.infer_dtype(bvalues, skipna=False)

    if inferred_type == "date":
        raise TypeError("[date] is not implemented as a table column")
    if inferred_type == "datetime":
        # after GH#8260
        # this only would be hit for a multi-timezone dtype which is an error
        raise TypeError(
            "too many timezones in this block, create separate data columns"
        )

    if not (inferred_type == "string" or dtype_name == "object"):
        return bvalues

    mask = isna(bvalues)
    data = bvalues.copy()
    data[mask] = nan_rep

    if existing_col and mask.any() and len(nan_rep) > existing_col.itemsize:
        raise ValueError("NaN representation is too large for existing column size")

    # see if we have a valid string type
    inferred_type = lib.infer_dtype(data, skipna=False)
    if inferred_type != "string":
        # we cannot serialize this data, so report an exception on a column
        # by column basis

        # expected behaviour:
        # search block for a non-string object column by column
        for i in range(data.shape[0]):
            col = data[i]
            inferred_type = lib.infer_dtype(col, skipna=False)
            if inferred_type != "string":
                error_column_label = columns[i] if len(columns) > i else f"No.{i}"
                raise TypeError(
                    f"Cannot serialize the column [{error_column_label}]\n"
                    f"because its data contents are not [string] but "
                    f"[{inferred_type}] object dtype"
                )

    # itemsize is the maximum length of a string (along any dimension)

    data_converted = _convert_string_array(data, encoding, errors).reshape(data.shape)
    itemsize = data_converted.itemsize

    # specified min_itemsize?
    if isinstance(min_itemsize, dict):
        min_itemsize = int(min_itemsize.get(name) or min_itemsize.get("values") or 0)
    itemsize = max(min_itemsize or 0, itemsize)

    # check for column in the values conflicts
    if existing_col is not None:
        eci = existing_col.validate_col(itemsize)
        if eci is not None and eci > itemsize:
            itemsize = eci

    data_converted = data_converted.astype(f"|S{itemsize}", copy=False)
    return data_converted


def _convert_string_array(data: np.ndarray, encoding: str, errors: str) -> np.ndarray:
    """
    Take a string-like that is object dtype and coerce to a fixed size string type.

    Parameters
    ----------
    data : np.ndarray[object]
    encoding : str
    errors : str
        Handler for encoding errors.

    Returns
    -------
    np.ndarray[fixed-length-string]
    """
    # encode if needed
    if len(data):
        data = (
            Series(data.ravel(), copy=False, dtype="object")
            .str.encode(encoding, errors)
            ._values.reshape(data.shape)
        )

    # create the sized dtype
    ensured = ensure_object(data.ravel())
    itemsize = max(1, libwriters.max_len_string_array(ensured))

    data = np.asarray(data, dtype=f"S{itemsize}")
    return data


def _unconvert_string_array(
    data: np.ndarray, nan_rep, encoding: str, errors: str
) -> np.ndarray:
    """
    Inverse of _convert_string_array.

    Parameters
    ----------
    data : np.ndarray[fixed-length-string]
    nan_rep : the storage repr of NaN
    encoding : str
    errors : str
        Handler for encoding errors.

    Returns
    -------
    np.ndarray[object]
        Decoded data.
    """
    shape = data.shape
    data = np.asarray(data.ravel(), dtype=object)

    if len(data):
        itemsize = libwriters.max_len_string_array(ensure_object(data))
        dtype = f"U{itemsize}"

        if isinstance(data[0], bytes):
            ser = Series(data, copy=False).str.decode(
                encoding, errors=errors, dtype="object"
            )
            data = ser.to_numpy()
            data.flags.writeable = True
        else:
            data = data.astype(dtype, copy=False).astype(object, copy=False)

    if nan_rep is None:
        nan_rep = "nan"

    libwriters.string_array_replace_from_nan_rep(data, nan_rep)
    return data.reshape(shape)


def _maybe_convert(values: np.ndarray, val_kind: str, encoding: str, errors: str):
    assert isinstance(val_kind, str), type(val_kind)
    if _need_convert(val_kind):
        conv = _get_converter(val_kind, encoding, errors)
        values = conv(values)
    return values


def _get_converter(kind: str, encoding: str, errors: str):
    if kind == "datetime64":
        return lambda x: np.asarray(x, dtype="M8[ns]")
    elif "datetime64" in kind:
        return lambda x: np.asarray(x, dtype=kind)
    elif kind == "string":
        return lambda x: _unconvert_string_array(
            x, nan_rep=None, encoding=encoding, errors=errors
        )
    else:  # pragma: no cover
        raise ValueError(f"invalid kind {kind}")


def _need_convert(kind: str) -> bool:
    if kind in ("datetime64", "string") or "datetime64" in kind:
        return True
    return False


def _maybe_adjust_name(name: str, version: Sequence[int]) -> str:
    """
    Prior to 0.10.1, we named values blocks like: values_block_0 an the
    name values_0, adjust the given name if necessary.

    Parameters
    ----------
    name : str
    version : Tuple[int, int, int]

    Returns
    -------
    str
    """
    if isinstance(version, str) or len(version) < 3:
        raise ValueError("Version is incorrect, expected sequence of 3 integers.")

    if version[0] == 0 and version[1] <= 10 and version[2] == 0:
        m = re.search(r"values_block_(\d+)", name)
        if m:
            grp = m.groups()[0]
            name = f"values_{grp}"
    return name


def _dtype_to_kind(dtype_str: str) -> str:
    """
    Find the "kind" string describing the given dtype name.
    """
    dtype_str = _ensure_decoded(dtype_str)

    if dtype_str.startswith(("string", "bytes")):
        kind = "string"
    elif dtype_str.startswith("float"):
        kind = "float"
    elif dtype_str.startswith("complex"):
        kind = "complex"
    elif dtype_str.startswith(("int", "uint")):
        kind = "integer"
    elif dtype_str.startswith("datetime64"):
        kind = dtype_str
    elif dtype_str.startswith("timedelta"):
        kind = "timedelta64"
    elif dtype_str.startswith("bool"):
        kind = "bool"
    elif dtype_str.startswith("category"):
        kind = "category"
    elif dtype_str.startswith("period"):
        # We store the `freq` attr so we can restore from integers
        kind = "integer"
    elif dtype_str == "object":
        kind = "object"
    elif dtype_str == "str":
        kind = "str"
    else:
        raise ValueError(f"cannot interpret dtype of [{dtype_str}]")

    return kind


def _get_data_and_dtype_name(data: ArrayLike):
    """
    Convert the passed data into a storable form and a dtype string.
    """
    if isinstance(data, Categorical):
        data = data.codes

    if isinstance(data.dtype, DatetimeTZDtype):
        # For datetime64tz we need to drop the TZ in tests TODO: why?
        dtype_name = f"datetime64[{data.dtype.unit}]"
    else:
        dtype_name = data.dtype.name

    if data.dtype.kind in "mM":
        data = np.asarray(data.view("i8"))
        # TODO: we used to reshape for the dt64tz case, but no longer
        #  doing that doesn't seem to break anything.  why?

    elif isinstance(data, PeriodIndex):
        data = data.asi8

    data = np.asarray(data)
    return data, dtype_name


class Selection:
    """
    Carries out a selection operation on a tables.Table object.

    Parameters
    ----------
    table : a Table object
    where : list of Terms (or convertible to)
    start, stop: indices to start and/or stop selection

    """

    def __init__(
        self,
        table: Table,
        where=None,
        start: int | None = None,
        stop: int | None = None,
    ) -> None:
        self.table = table
        self.where = where
        self.start = start
        self.stop = stop
        self.condition = None
        self.filter = None
        self.terms = None
        self.coordinates = None

        if is_list_like(where):
            # see if we have a passed coordinate like
            with suppress(ValueError):
                inferred = lib.infer_dtype(where, skipna=False)
                if inferred in ("integer", "boolean"):
                    where = np.asarray(where)
                    if where.dtype == np.bool_:
                        start, stop = self.start, self.stop
                        if start is None:
                            start = 0
                        if stop is None:
                            stop = self.table.nrows
                        self.coordinates = np.arange(start, stop)[where]
                    elif issubclass(where.dtype.type, np.integer):
                        if (self.start is not None and (where < self.start).any()) or (
                            self.stop is not None and (where >= self.stop).any()
                        ):
                            raise ValueError(
                                "where must have index locations >= start and < stop"
                            )
                        self.coordinates = where

        if self.coordinates is None:
            self.terms = self.generate(where)

            # create the numexpr & the filter
            if self.terms is not None:
                self.condition, self.filter = self.terms.evaluate()

    def generate(self, where):
        """where can be a : dict,list,tuple,string"""
        if where is None:
            return None

        q = self.table.queryables()
        try:
            return PyTablesExpr(where, queryables=q, encoding=self.table.encoding)
        except NameError as err:
            # raise a nice message, suggesting that the user should use
            # data_columns
            qkeys = ",".join(q.keys())
            msg = dedent(
                f"""\
                The passed where expression: {where}
                            contains an invalid variable reference
                            all of the variable references must be a reference to
                            an axis (e.g. 'index' or 'columns'), or a data_column
                            The currently defined references are: {qkeys}
                """
            )
            raise ValueError(msg) from err

    def select(self):
        """
        generate the selection
        """
        if self.condition is not None:
            return self.table.table.read_where(
                self.condition.format(), start=self.start, stop=self.stop
            )
        elif self.coordinates is not None:
            return self.table.table.read_coordinates(self.coordinates)
        return self.table.table.read(start=self.start, stop=self.stop)

    def select_coords(self):
        """
        generate the selection
        """
        start, stop = self.start, self.stop
        nrows = self.table.nrows
        if start is None:
            start = 0
        elif start < 0:
            start += nrows
        if stop is None:
            stop = nrows
        elif stop < 0:
            stop += nrows

        if self.condition is not None:
            return self.table.table.get_where_list(
                self.condition.format(), start=start, stop=stop, sort=True
            )
        elif self.coordinates is not None:
            return self.coordinates

        return np.arange(start, stop)
```
