## Supplementary software v0.2.1 for "Virtual control arms for paediatric myopia trials: external validation of axial-elongation models": sas7bdat.py

```
"""
Read SAS7BDAT files

Based on code written by Jared Hobbs:
  https://bitbucket.org/jaredhobbs/sas7bdat

See also:
  https://github.com/BioStatMatt/sas7bdat

Partial documentation of the file format:
  https://cran.r-project.org/package=sas7bdat/vignettes/sas7bdat.pdf

Reference for binary data compression:
  http://collaboration.cmc.ec.gc.ca/science/rpn/biblio/ddj/Website/articles/CUJ/1992/9210/ross/ross.htm
"""
from __future__ import annotations

from collections import abc
from datetime import (
    datetime,
    timedelta,
)
import sys
from typing import TYPE_CHECKING

import numpy as np

from pandas._config import get_option

from pandas._libs.byteswap import (
    read_double_with_byteswap,
    read_float_with_byteswap,
    read_uint16_with_byteswap,
    read_uint32_with_byteswap,
    read_uint64_with_byteswap,
)
from pandas._libs.sas import (
    Parser,
    get_subheader_index,
)
from pandas._libs.tslibs.conversion import cast_from_unit_vectorized
from pandas.errors import EmptyDataError

import pandas as pd
from pandas import (
    DataFrame,
    Timestamp,
    isna,
)

from pandas.io.common import get_handle
import pandas.io.sas.sas_constants as const
from pandas.io.sas.sasreader import ReaderBase

if TYPE_CHECKING:
    from pandas._typing import (
        CompressionOptions,
        FilePath,
        ReadBuffer,
    )


_unix_origin = Timestamp("1970-01-01")
_sas_origin = Timestamp("1960-01-01")


def _parse_datetime(sas_datetime: float, unit: str):
    if isna(sas_datetime):
        return pd.NaT

    if unit == "s":
        return datetime(1960, 1, 1) + timedelta(seconds=sas_datetime)

    elif unit == "d":
        return datetime(1960, 1, 1) + timedelta(days=sas_datetime)

    else:
        raise ValueError("unit must be 'd' or 's'")


def _convert_datetimes(sas_datetimes: pd.Series, unit: str) -> pd.Series:
    """
    Convert to Timestamp if possible, otherwise to datetime.datetime.
    SAS float64 lacks precision for more than ms resolution so the fit
    to datetime.datetime is ok.

    Parameters
    ----------
    sas_datetimes : {Series, Sequence[float]}
       Dates or datetimes in SAS
    unit : {'d', 's'}
       "d" if the floats represent dates, "s" for datetimes

    Returns
    -------
    Series
       Series of datetime64 dtype or datetime.datetime.
    """
    td = (_sas_origin - _unix_origin).as_unit("s")
    if unit == "s":
        millis = cast_from_unit_vectorized(
            sas_datetimes._values, unit="s", out_unit="ms"
        )
        dt64ms = millis.view("M8[ms]") + td
        return pd.Series(dt64ms, index=sas_datetimes.index, copy=False)
    else:
        vals = np.array(sas_datetimes, dtype="M8[D]") + td
        return pd.Series(vals, dtype="M8[s]", index=sas_datetimes.index, copy=False)


class _Column:
    col_id: int
    name: str | bytes
    label: str | bytes
    format: str | bytes
    ctype: bytes
    length: int

    def __init__(
        self,
        col_id: int,
        # These can be bytes when convert_header_text is False
        name: str | bytes,
        label: str | bytes,
        format: str | bytes,
        ctype: bytes,
        length: int,
    ) -> None:
        self.col_id = col_id
        self.name = name
        self.label = label
        self.format = format
        self.ctype = ctype
        self.length = length


# SAS7BDAT represents a SAS data file in SAS7BDAT format.
class SAS7BDATReader(ReaderBase, abc.Iterator):
    """
    Read SAS files in SAS7BDAT format.

    Parameters
    ----------
    path_or_buf : path name or buffer
        Name of SAS file or file-like object pointing to SAS file
        contents.
    index : column identifier, defaults to None
        Column to use as index.
    convert_dates : bool, defaults to True
        Attempt to convert dates to Pandas datetime values.  Note that
        some rarely used SAS date formats may be unsupported.
    blank_missing : bool, defaults to True
        Convert empty strings to missing values (SAS uses blanks to
        indicate missing character variables).
    chunksize : int, defaults to None
        Return SAS7BDATReader object for iterations, returns chunks
        with given number of lines.
    encoding : str, 'infer', defaults to None
        String encoding acc. to Python standard encodings,
        encoding='infer' tries to detect the encoding from the file header,
        encoding=None will leave the data in binary format.
    convert_text : bool, defaults to True
        If False, text variables are left as raw bytes.
    convert_header_text : bool, defaults to True
        If False, header text, including column names, are left as raw
        bytes.
    """

    _int_length: int
    _cached_page: bytes | None

    def __init__(
        self,
        path_or_buf: FilePath | ReadBuffer[bytes],
        index=None,
        convert_dates: bool = True,
        blank_missing: bool = True,
        chunksize: int | None = None,
        encoding: str | None = None,
        convert_text: bool = True,
        convert_header_text: bool = True,
        compression: CompressionOptions = "infer",
    ) -> None:
        self.index = index
        self.convert_dates = convert_dates
        self.blank_missing = blank_missing
        self.chunksize = chunksize
        self.encoding = encoding
        self.convert_text = convert_text
        self.convert_header_text = convert_header_text

        self.default_encoding = "latin-1"
        self.compression = b""
        self.column_names_raw: list[bytes] = []
        self.column_names: list[str | bytes] = []
        self.column_formats: list[str | bytes] = []
        self.columns: list[_Column] = []

        self._current_page_data_subheader_pointers: list[tuple[int, int]] = []
        self._cached_page = None
        self._column_data_lengths: list[int] = []
        self._column_data_offsets: list[int] = []
        self._column_types: list[bytes] = []

        self._current_row_in_file_index = 0
        self._current_row_on_page_index = 0
        self._current_row_in_file_index = 0

        self.handles = get_handle(
            path_or_buf, "rb", is_text=False, compression=compression
        )

        self._path_or_buf = self.handles.handle

        # Same order as const.SASIndex
        self._subheader_processors = [
            self._process_rowsize_subheader,
            self._process_columnsize_subheader,
            self._process_subheader_counts,
            self._process_columntext_subheader,
            self._process_columnname_subheader,
            self._process_columnattributes_subheader,
            self._process_format_subheader,
            self._process_columnlist_subheader,
            None,  # Data
        ]

        try:
            self._get_properties()
            self._parse_metadata()
        except Exception:
            self.close()
            raise

    def column_data_lengths(self) -> np.ndarray:
        """Return a numpy int64 array of the column data lengths"""
        return np.asarray(self._column_data_lengths, dtype=np.int64)

    def column_data_offsets(self) -> np.ndarray:
        """Return a numpy int64 array of the column offsets"""
        return np.asarray(self._column_data_offsets, dtype=np.int64)

    def column_types(self) -> np.ndarray:
        """
        Returns a numpy character array of the column types:
           s (string) or d (double)
        """
        return np.asarray(self._column_types, dtype=np.dtype("S1"))

    def close(self) -> None:
        self.handles.close()

    def _get_properties(self) -> None:
        # Check magic number
        self._path_or_buf.seek(0)
        self._cached_page = self._path_or_buf.read(288)
        if self._cached_page[0 : len(const.magic)] != const.magic:
            raise ValueError("magic number mismatch (not a SAS file?)")

        # Get alignment information
        buf = self._read_bytes(const.align_1_offset, const.align_1_length)
        if buf == const.u64_byte_checker_value:
            self.U64 = True
            self._int_length = 8
            self._page_bit_offset = const.page_bit_offset_x64
            self._subheader_pointer_length = const.subheader_pointer_length_x64
        else:
            self.U64 = False
            self._page_bit_offset = const.page_bit_offset_x86
            self._subheader_pointer_length = const.subheader_pointer_length_x86
            self._int_length = 4
        buf = self._read_bytes(const.align_2_offset, const.align_2_length)
        if buf == const.align_1_checker_value:
            align1 = const.align_2_value
        else:
            align1 = 0

        # Get endianness information
        buf = self._read_bytes(const.endianness_offset, const.endianness_length)
        if buf == b"\x01":
            self.byte_order = "<"
            self.need_byteswap = sys.byteorder == "big"
        else:
            self.byte_order = ">"
            self.need_byteswap = sys.byteorder == "little"

        # Get encoding information
        buf = self._read_bytes(const.encoding_offset, const.encoding_length)[0]
        if buf in const.encoding_names:
            self.inferred_encoding = const.encoding_names[buf]
            if self.encoding == "infer":
                self.encoding = self.inferred_encoding
        else:
            self.inferred_encoding = f"unknown (code={buf})"

        # Timestamp is epoch 01/01/1960
        epoch = datetime(1960, 1, 1)
        x = self._read_float(
            const.date_created_offset + align1, const.date_created_length
        )
        self.date_created = epoch + pd.to_timedelta(x, unit="s")
        x = self._read_float(
            const.date_modified_offset + align1, const.date_modified_length
        )
        self.date_modified = epoch + pd.to_timedelta(x, unit="s")

        self.header_length = self._read_uint(
            const.header_size_offset + align1, const.header_size_length
        )

        # Read the rest of the header into cached_page.
        buf = self._path_or_buf.read(self.header_length - 288)
        self._cached_page += buf
        # error: Argument 1 to "len" has incompatible type "Optional[bytes]";
        #  expected "Sized"
        if len(self._cached_page) != self.header_length:  # type: ignore[arg-type]
            raise ValueError("The SAS7BDAT file appears to be truncated.")

        self._page_length = self._read_uint(
            const.page_size_offset + align1, const.page_size_length
        )

    def __next__(self) -> DataFrame:
        da = self.read(nrows=self.chunksize or 1)
        if da.empty:
            self.close()
            raise StopIteration
        return da

    # Read a single float of the given width (4 or 8).
    def _read_float(self, offset: int, width: int):
        assert self._cached_page is not None
        if width == 4:
            return read_float_with_byteswap(
                self._cached_page, offset, self.need_byteswap
            )
        elif width == 8:
            return read_double_with_byteswap(
                self._cached_page, offset, self.need_byteswap
            )
        else:
            self.close()
            raise ValueError("invalid float width")

    # Read a single unsigned integer of the given width (1, 2, 4 or 8).
    def _read_uint(self, offset: int, width: int) -> int:
        assert self._cached_page is not None
        if width == 1:
            return self._read_bytes(offset, 1)[0]
        elif width == 2:
            return read_uint16_with_byteswap(
                self._cached_page, offset, self.need_byteswap
            )
        elif width == 4:
            return read_uint32_with_byteswap(
                self._cached_page, offset, self.need_byteswap
            )
        elif width == 8:
            return read_uint64_with_byteswap(
                self._cached_page, offset, self.need_byteswap
            )
        else:
            self.close()
            raise ValueError("invalid int width")

    def _read_bytes(self, offset: int, length: int):
        assert self._cached_page is not None
        if offset + length > len(self._cached_page):
            self.close()
            raise ValueError("The cached page is too small.")
        return self._cached_page[offset : offset + length]

    def _read_and_convert_header_text(self, offset: int, length: int) -> str | bytes:
        return self._convert_header_text(
            self._read_bytes(offset, length).rstrip(b"\x00 ")
        )

    def _parse_metadata(self) -> None:
        done = False
        while not done:
            self._cached_page = self._path_or_buf.read(self._page_length)
            if len(self._cached_page) <= 0:
                break
            if len(self._cached_page) != self._page_length:
                raise ValueError("Failed to read a meta data page from the SAS file.")
            done = self._process_page_meta()

    def _process_page_meta(self) -> bool:
        self._read_page_header()
        pt = const.page_meta_types + [const.page_amd_type, const.page_mix_type]
        if self._current_page_type in pt:
            self._process_page_metadata()
        is_data_page = self._current_page_type == const.page_data_type
        is_mix_page = self._current_page_type == const.page_mix_type
        return bool(
            is_data_page
            or is_mix_page
            or self._current_page_data_subheader_pointers != []
        )

    def _read_page_header(self) -> None:
        bit_offset = self._page_bit_offset
        tx = const.page_type_offset + bit_offset
        self._current_page_type = (
            self._read_uint(tx, const.page_type_length) & const.page_type_mask2
        )
        tx = const.block_count_offset + bit_offset
        self._current_page_block_count = self._read_uint(tx, const.block_count_length)
        tx = const.subheader_count_offset + bit_offset
        self._current_page_subheaders_count = self._read_uint(
            tx, const.subheader_count_length
        )

    def _process_page_metadata(self) -> None:
        bit_offset = self._page_bit_offset

        for i in range(self._current_page_subheaders_count):
            offset = const.subheader_pointers_offset + bit_offset
            total_offset = offset + self._subheader_pointer_length * i

            subheader_offset = self._read_uint(total_offset, self._int_length)
            total_offset += self._int_length

            subheader_length = self._read_uint(total_offset, self._int_length)
            total_offset += self._int_length

            subheader_compression = self._read_uint(total_offset, 1)
            total_offset += 1

            subheader_type = self._read_uint(total_offset, 1)

            if (
                subheader_length == 0
                or subheader_compression == const.truncated_subheader_id
            ):
                continue

            subheader_signature = self._read_bytes(subheader_offset, self._int_length)
            subheader_index = get_subheader_index(subheader_signature)
            subheader_processor = self._subheader_processors[subheader_index]

            if subheader_processor is None:
                f1 = subheader_compression in (const.compressed_subheader_id, 0)
                f2 = subheader_type == const.compressed_subheader_type
                if self.compression and f1 and f2:
                    self._current_page_data_subheader_pointers.append(
                        (subheader_offset, subheader_length)
                    )
                else:
                    self.close()
                    raise ValueError(
                        f"Unknown subheader signature {subheader_signature}"
                    )
            else:
                subheader_processor(subheader_offset, subheader_length)

    def _process_rowsize_subheader(self, offset: int, length: int) -> None:
        int_len = self._int_length
        lcs_offset = offset
        lcp_offset = offset
        if self.U64:
            lcs_offset += 682
            lcp_offset += 706
        else:
            lcs_offset += 354
            lcp_offset += 378

        self.row_length = self._read_uint(
            offset + const.row_length_offset_multiplier * int_len,
            int_len,
        )
        self.row_count = self._read_uint(
            offset + const.row_count_offset_multiplier * int_len,
            int_len,
        )
        self.col_count_p1 = self._read_uint(
            offset + const.col_count_p1_multiplier * int_len, int_len
        )
        self.col_count_p2 = self._read_uint(
            offset + const.col_count_p2_multiplier * int_len, int_len
        )
        mx = const.row_count_on_mix_page_offset_multiplier * int_len
        self._mix_page_row_count = self._read_uint(offset + mx, int_len)
        self._lcs = self._read_uint(lcs_offset, 2)
        self._lcp = self._read_uint(lcp_offset, 2)

    def _process_columnsize_subheader(self, offset: int, length: int) -> None:
        int_len = self._int_length
        offset += int_len
        self.column_count = self._read_uint(offset, int_len)
        if self.col_count_p1 + self.col_count_p2 != self.column_count:
            print(
                f"Warning: column count mismatch ({self.col_count_p1} + "
                f"{self.col_count_p2} != {self.column_count})\n"
            )

    # Unknown purpose
    def _process_subheader_counts(self, offset: int, length: int) -> None:
        pass

    def _process_columntext_subheader(self, offset: int, length: int) -> None:
        offset += self._int_length
        text_block_size = self._read_uint(offset, const.text_block_size_length)

        buf = self._read_bytes(offset, text_block_size)
        cname_raw = buf[0:text_block_size].rstrip(b"\x00 ")
        self.column_names_raw.append(cname_raw)

        if len(self.column_names_raw) == 1:
            compression_literal = b""
            for cl in const.compression_literals:
                if cl in cname_raw:
                    compression_literal = cl
            self.compression = compression_literal
            offset -= self._int_length

            offset1 = offset + 16
            if self.U64:
                offset1 += 4

            buf = self._read_bytes(offset1, self._lcp)
            compression_literal = buf.rstrip(b"\x00")
            if compression_literal == b"":
                self._lcs = 0
                offset1 = offset + 32
                if self.U64:
                    offset1 += 4
                buf = self._read_bytes(offset1, self._lcp)
                self.creator_proc = buf[0 : self._lcp]
            elif compression_literal == const.rle_compression:
                offset1 = offset + 40
                if self.U64:
                    offset1 += 4
                buf = self._read_bytes(offset1, self._lcp)
                self.creator_proc = buf[0 : self._lcp]
            elif self._lcs > 0:
                self._lcp = 0
                offset1 = offset + 16
                if self.U64:
                    offset1 += 4
                buf = self._read_bytes(offset1, self._lcs)
                self.creator_proc = buf[0 : self._lcp]
            if hasattr(self, "creator_proc"):
                self.creator_proc = self._convert_header_text(self.creator_proc)

    def _process_columnname_subheader(self, offset: int, length: int) -> None:
        int_len = self._int_length
        offset += int_len
        column_name_pointers_count = (length - 2 * int_len - 12) // 8
        for i in range(column_name_pointers_count):
            text_subheader = (
                offset
                + const.column_name_pointer_length * (i + 1)
                + const.column_name_text_subheader_offset
            )
            col_name_offset = (
                offset
                + const.column_name_pointer_length * (i + 1)
                + const.column_name_offset_offset
            )
            col_name_length = (
                offset
                + const.column_name_pointer_length * (i + 1)
                + const.column_name_length_offset
            )

            idx = self._read_uint(
                text_subheader, const.column_name_text_subheader_length
            )
            col_offset = self._read_uint(
                col_name_offset, const.column_name_offset_length
            )
            col_len = self._read_uint(col_name_length, const.column_name_length_length)

            name_raw = self.column_names_raw[idx]
            cname = name_raw[col_offset : col_offset + col_len]
            self.column_names.append(self._convert_header_text(cname))

    def _process_columnattributes_subheader(self, offset: int, length: int) -> None:
        int_len = self._int_length
        column_attributes_vectors_count = (length - 2 * int_len - 12) // (int_len + 8)
        for i in range(column_attributes_vectors_count):
            col_data_offset = (
                offset + int_len + const.column_data_offset_offset + i * (int_len + 8)
            )
            col_data_len = (
                offset
                + 2 * int_len
                + const.column_data_length_offset
                + i * (int_len + 8)
            )
            col_types = (
                offset + 2 * int_len + const.column_type_offset + i * (int_len + 8)
            )

            x = self._read_uint(col_data_offset, int_len)
            self._column_data_offsets.append(x)

            x = self._read_uint(col_data_len, const.column_data_length_length)
            self._column_data_lengths.append(x)

            x = self._read_uint(col_types, const.column_type_length)
            self._column_types.append(b"d" if x == 1 else b"s")

    def _process_columnlist_subheader(self, offset: int, length: int) -> None:
        # unknown purpose
        pass

    def _process_format_subheader(self, offset: int, length: int) -> None:
        int_len = self._int_length
        text_subheader_format = (
            offset + const.column_format_text_subheader_index_offset + 3 * int_len
        )
        col_format_offset = offset + const.column_format_offset_offset + 3 * int_len
        col_format_len = offset + const.column_format_length_offset + 3 * int_len
        text_subheader_label = (
            offset + const.column_label_text_subheader_index_offset + 3 * int_len
        )
        col_label_offset = offset + const.column_label_offset_offset + 3 * int_len
        col_label_len = offset + const.column_label_length_offset + 3 * int_len

        x = self._read_uint(
            text_subheader_format, const.column_format_text_subheader_index_length
        )
        format_idx = min(x, len(self.column_names_raw) - 1)

        format_start = self._read_uint(
            col_format_offset, const.column_format_offset_length
        )
        format_len = self._read_uint(col_format_len, const.column_format_length_length)

        label_idx = self._read_uint(
            text_subheader_label, const.column_label_text_subheader_index_length
        )
        label_idx = min(label_idx, len(self.column_names_raw) - 1)

        label_start = self._read_uint(
            col_label_offset, const.column_label_offset_length
        )
        label_len = self._read_uint(col_label_len, const.column_label_length_length)

        label_names = self.column_names_raw[label_idx]
        column_label = self._convert_header_text(
            label_names[label_start : label_start + label_len]
        )
        format_names = self.column_names_raw[format_idx]
        column_format = self._convert_header_text(
            format_names[format_start : format_start + format_len]
        )
        current_column_number = len(self.columns)

        col = _Column(
            current_column_number,
            self.column_names[current_column_number],
            column_label,
            column_format,
            self._column_types[current_column_number],
            self._column_data_lengths[current_column_number],
        )

        self.column_formats.append(column_format)
        self.columns.append(col)

    def read(self, nrows: int | None = None) -> DataFrame:
        if (nrows is None) and (self.chunksize is not None):
            nrows = self.chunksize
        elif nrows is None:
            nrows = self.row_count

        if len(self._column_types) == 0:
            self.close()
            raise EmptyDataError("No columns to parse from file")

        if nrows > 0 and self._current_row_in_file_index >= self.row_count:
            return DataFrame()

        nrows = min(nrows, self.row_count - self._current_row_in_file_index)

        nd = self._column_types.count(b"d")
        ns = self._column_types.count(b"s")

        self._string_chunk = np.empty((ns, nrows), dtype=object)
        self._byte_chunk = np.zeros((nd, 8 * nrows), dtype=np.uint8)

        self._current_row_in_chunk_index = 0
        p = Parser(self)
        p.read(nrows)

        rslt = self._chunk_to_dataframe()
        if self.index is not None:
            rslt = rslt.set_index(self.index)

        return rslt

    def _read_next_page(self):
        self._current_page_data_subheader_pointers = []
        self._cached_page = self._path_or_buf.read(self._page_length)
        if len(self._cached_page) <= 0:
            return True
        elif len(self._cached_page) != self._page_length:
            self.close()
            msg = (
                "failed to read complete page from file (read "
                f"{len(self._cached_page):d} of {self._page_length:d} bytes)"
            )
            raise ValueError(msg)

        self._read_page_header()
        if self._current_page_type in const.page_meta_types:
            self._process_page_metadata()

        if self._current_page_type not in const.page_meta_types + [
            const.page_data_type,
            const.page_mix_type,
        ]:
            return self._read_next_page()

        return False

    def _chunk_to_dataframe(self) -> DataFrame:
        n = self._current_row_in_chunk_index
        m = self._current_row_in_file_index
        ix = range(m - n, m)
        rslt = {}

        js, jb = 0, 0
        infer_string = get_option("future.infer_string")
        for j in range(self.column_count):
            name = self.column_names[j]

            if self._column_types[j] == b"d":
                col_arr = self._byte_chunk[jb, :].view(dtype=self.byte_order + "d")
                rslt[name] = pd.Series(col_arr, dtype=np.float64, index=ix, copy=False)
                if self.convert_dates:
                    if self.column_formats[j] in const.sas_date_formats:
                        rslt[name] = _convert_datetimes(rslt[name], "d")
                    elif self.column_formats[j] in const.sas_datetime_formats:
                        rslt[name] = _convert_datetimes(rslt[name], "s")
                jb += 1
            elif self._column_types[j] == b"s":
                rslt[name] = pd.Series(self._string_chunk[js, :], index=ix, copy=False)
                if self.convert_text and (self.encoding is not None):
                    rslt[name] = self._decode_string(rslt[name].str)
                    if infer_string:
                        rslt[name] = rslt[name].astype("str")

                js += 1
            else:
                self.close()
                raise ValueError(f"unknown column type {repr(self._column_types[j])}")

        df = DataFrame(rslt, columns=self.column_names, index=ix, copy=False)
        return df

    def _decode_string(self, b):
        return b.decode(self.encoding or self.default_encoding)

    def _convert_header_text(self, b: bytes) -> str | bytes:
        if self.convert_header_text:
            return self._decode_string(b)
        else:
            return b
```
