## Supplementary software v0.2.1 for "Virtual control arms for paediatric myopia trials: external validation of axial-elongation models": sas_constants.py

```
from __future__ import annotations

from typing import Final

magic: Final = (
    b"\x00\x00\x00\x00\x00\x00\x00\x00"
    b"\x00\x00\x00\x00\xc2\xea\x81\x60"
    b"\xb3\x14\x11\xcf\xbd\x92\x08\x00"
    b"\x09\xc7\x31\x8c\x18\x1f\x10\x11"
)

align_1_checker_value: Final = b"3"
align_1_offset: Final = 32
align_1_length: Final = 1
align_1_value: Final = 4
u64_byte_checker_value: Final = b"3"
align_2_offset: Final = 35
align_2_length: Final = 1
align_2_value: Final = 4
endianness_offset: Final = 37
endianness_length: Final = 1
platform_offset: Final = 39
platform_length: Final = 1
encoding_offset: Final = 70
encoding_length: Final = 1
dataset_offset: Final = 92
dataset_length: Final = 64
file_type_offset: Final = 156
file_type_length: Final = 8
date_created_offset: Final = 164
date_created_length: Final = 8
date_modified_offset: Final = 172
date_modified_length: Final = 8
header_size_offset: Final = 196
header_size_length: Final = 4
page_size_offset: Final = 200
page_size_length: Final = 4
page_count_offset: Final = 204
page_count_length: Final = 4
sas_release_offset: Final = 216
sas_release_length: Final = 8
sas_server_type_offset: Final = 224
sas_server_type_length: Final = 16
os_version_number_offset: Final = 240
os_version_number_length: Final = 16
os_maker_offset: Final = 256
os_maker_length: Final = 16
os_name_offset: Final = 272
os_name_length: Final = 16
page_bit_offset_x86: Final = 16
page_bit_offset_x64: Final = 32
subheader_pointer_length_x86: Final = 12
subheader_pointer_length_x64: Final = 24
page_type_offset: Final = 0
page_type_length: Final = 2
block_count_offset: Final = 2
block_count_length: Final = 2
subheader_count_offset: Final = 4
subheader_count_length: Final = 2
page_type_mask: Final = 0x0F00
# Keep "page_comp_type" bits
page_type_mask2: Final = 0xF000 | page_type_mask
page_meta_type: Final = 0x0000
page_data_type: Final = 0x0100
page_mix_type: Final = 0x0200
page_amd_type: Final = 0x0400
page_meta2_type: Final = 0x4000
page_comp_type: Final = 0x9000
page_meta_types: Final = [page_meta_type, page_meta2_type]
subheader_pointers_offset: Final = 8
truncated_subheader_id: Final = 1
compressed_subheader_id: Final = 4
compressed_subheader_type: Final = 1
text_block_size_length: Final = 2
row_length_offset_multiplier: Final = 5
row_count_offset_multiplier: Final = 6
col_count_p1_multiplier: Final = 9
col_count_p2_multiplier: Final = 10
row_count_on_mix_page_offset_multiplier: Final = 15
column_name_pointer_length: Final = 8
column_name_text_subheader_offset: Final = 0
column_name_text_subheader_length: Final = 2
column_name_offset_offset: Final = 2
column_name_offset_length: Final = 2
column_name_length_offset: Final = 4
column_name_length_length: Final = 2
column_data_offset_offset: Final = 8
column_data_length_offset: Final = 8
column_data_length_length: Final = 4
column_type_offset: Final = 14
column_type_length: Final = 1
column_format_text_subheader_index_offset: Final = 22
column_format_text_subheader_index_length: Final = 2
column_format_offset_offset: Final = 24
column_format_offset_length: Final = 2
column_format_length_offset: Final = 26
column_format_length_length: Final = 2
column_label_text_subheader_index_offset: Final = 28
column_label_text_subheader_index_length: Final = 2
column_label_offset_offset: Final = 30
column_label_offset_length: Final = 2
column_label_length_offset: Final = 32
column_label_length_length: Final = 2
rle_compression: Final = b"SASYZCRL"
rdc_compression: Final = b"SASYZCR2"

compression_literals: Final = [rle_compression, rdc_compression]

# Incomplete list of encodings, using SAS nomenclature:
# https://support.sas.com/documentation/onlinedoc/dfdmstudio/2.6/dmpdmsug/Content/dfU_Encodings_SAS.html
# corresponding to the Python documentation of standard encodings
# https://docs.python.org/3/library/codecs.html#standard-encodings
encoding_names: Final = {
    20: "utf-8",
    29: "latin1",
    30: "latin2",
    31: "latin3",
    32: "latin4",
    33: "cyrillic",
    34: "arabic",
    35: "greek",
    36: "hebrew",
    37: "latin5",
    38: "latin6",
    39: "cp874",
    40: "latin9",
    41: "cp437",
    42: "cp850",
    43: "cp852",
    44: "cp857",
    45: "cp858",
    46: "cp862",
    47: "cp864",
    48: "cp865",
    49: "cp866",
    50: "cp869",
    51: "cp874",
    # 52: "",  # not found
    # 53: "",  # not found
    # 54: "",  # not found
    55: "cp720",
    56: "cp737",
    57: "cp775",
    58: "cp860",
    59: "cp863",
    60: "cp1250",
    61: "cp1251",
    62: "cp1252",
    63: "cp1253",
    64: "cp1254",
    65: "cp1255",
    66: "cp1256",
    67: "cp1257",
    68: "cp1258",
    118: "cp950",
    # 119: "",  # not found
    123: "big5",
    125: "gb2312",
    126: "cp936",
    134: "euc_jp",
    136: "cp932",
    138: "shift_jis",
    140: "euc-kr",
    141: "cp949",
    227: "latin8",
    # 228: "", # not found
    # 229: ""  # not found
}


class SASIndex:
    row_size_index: Final = 0
    column_size_index: Final = 1
    subheader_counts_index: Final = 2
    column_text_index: Final = 3
    column_name_index: Final = 4
    column_attributes_index: Final = 5
    format_and_label_index: Final = 6
    column_list_index: Final = 7
    data_subheader_index: Final = 8


subheader_signature_to_index: Final = {
    b"\xF7\xF7\xF7\xF7": SASIndex.row_size_index,
    b"\x00\x00\x00\x00\xF7\xF7\xF7\xF7": SASIndex.row_size_index,
    b"\xF7\xF7\xF7\xF7\x00\x00\x00\x00": SASIndex.row_size_index,
    b"\xF7\xF7\xF7\xF7\xFF\xFF\xFB\xFE": SASIndex.row_size_index,
    b"\xF6\xF6\xF6\xF6": SASIndex.column_size_index,
    b"\x00\x00\x00\x00\xF6\xF6\xF6\xF6": SASIndex.column_size_index,
    b"\xF6\xF6\xF6\xF6\x00\x00\x00\x00": SASIndex.column_size_index,
    b"\xF6\xF6\xF6\xF6\xFF\xFF\xFB\xFE": SASIndex.column_size_index,
    b"\x00\xFC\xFF\xFF": SASIndex.subheader_counts_index,
    b"\xFF\xFF\xFC\x00": SASIndex.subheader_counts_index,
    b"\x00\xFC\xFF\xFF\xFF\xFF\xFF\xFF": SASIndex.subheader_counts_index,
    b"\xFF\xFF\xFF\xFF\xFF\xFF\xFC\x00": SASIndex.subheader_counts_index,
    b"\xFD\xFF\xFF\xFF": SASIndex.column_text_index,
    b"\xFF\xFF\xFF\xFD": SASIndex.column_text_index,
    b"\xFD\xFF\xFF\xFF\xFF\xFF\xFF\xFF": SASIndex.column_text_index,
    b"\xFF\xFF\xFF\xFF\xFF\xFF\xFF\xFD": SASIndex.column_text_index,
    b"\xFF\xFF\xFF\xFF": SASIndex.column_name_index,
    b"\xFF\xFF\xFF\xFF\xFF\xFF\xFF\xFF": SASIndex.column_name_index,
    b"\xFC\xFF\xFF\xFF": SASIndex.column_attributes_index,
    b"\xFF\xFF\xFF\xFC": SASIndex.column_attributes_index,
    b"\xFC\xFF\xFF\xFF\xFF\xFF\xFF\xFF": SASIndex.column_attributes_index,
    b"\xFF\xFF\xFF\xFF\xFF\xFF\xFF\xFC": SASIndex.column_attributes_index,
    b"\xFE\xFB\xFF\xFF": SASIndex.format_and_label_index,
    b"\xFF\xFF\xFB\xFE": SASIndex.format_and_label_index,
    b"\xFE\xFB\xFF\xFF\xFF\xFF\xFF\xFF": SASIndex.format_and_label_index,
    b"\xFF\xFF\xFF\xFF\xFF\xFF\xFB\xFE": SASIndex.format_and_label_index,
    b"\xFE\xFF\xFF\xFF": SASIndex.column_list_index,
    b"\xFF\xFF\xFF\xFE": SASIndex.column_list_index,
    b"\xFE\xFF\xFF\xFF\xFF\xFF\xFF\xFF": SASIndex.column_list_index,
    b"\xFF\xFF\xFF\xFF\xFF\xFF\xFF\xFE": SASIndex.column_list_index,
}


# List of frequently used SAS date and datetime formats
# http://support.sas.com/documentation/cdl/en/etsug/60372/HTML/default/viewer.htm#etsug_intervals_sect009.htm
# https://github.com/epam/parso/blob/master/src/main/java/com/epam/parso/impl/SasFileConstants.java
sas_date_formats: Final = (
    "DATE",
    "DAY",
    "DDMMYY",
    "DOWNAME",
    "JULDAY",
    "JULIAN",
    "MMDDYY",
    "MMYY",
    "MMYYC",
    "MMYYD",
    "MMYYP",
    "MMYYS",
    "MMYYN",
    "MONNAME",
    "MONTH",
    "MONYY",
    "QTR",
    "QTRR",
    "NENGO",
    "WEEKDATE",
    "WEEKDATX",
    "WEEKDAY",
    "WEEKV",
    "WORDDATE",
    "WORDDATX",
    "YEAR",
    "YYMM",
    "YYMMC",
    "YYMMD",
    "YYMMP",
    "YYMMS",
    "YYMMN",
    "YYMON",
    "YYMMDD",
    "YYQ",
    "YYQC",
    "YYQD",
    "YYQP",
    "YYQS",
    "YYQN",
    "YYQR",
    "YYQRC",
    "YYQRD",
    "YYQRP",
    "YYQRS",
    "YYQRN",
    "YYMMDDP",
    "YYMMDDC",
    "E8601DA",
    "YYMMDDN",
    "MMDDYYC",
    "MMDDYYS",
    "MMDDYYD",
    "YYMMDDS",
    "B8601DA",
    "DDMMYYN",
    "YYMMDDD",
    "DDMMYYB",
    "DDMMYYP",
    "MMDDYYP",
    "YYMMDDB",
    "MMDDYYN",
    "DDMMYYC",
    "DDMMYYD",
    "DDMMYYS",
    "MINGUO",
)

sas_datetime_formats: Final = (
    "DATETIME",
    "DTWKDATX",
    "B8601DN",
    "B8601DT",
    "B8601DX",
    "B8601DZ",
    "B8601LX",
    "E8601DN",
    "E8601DT",
    "E8601DX",
    "E8601DZ",
    "E8601LX",
    "DATEAMPM",
    "DTDATE",
    "DTMONYY",
    "DTMONYY",
    "DTWKDATX",
    "DTYEAR",
    "TOD",
    "MDYAMPM",
)
```
