## Supplementary software v0.2.1 for "Virtual control arms for paediatric myopia trials: external validation of axial-elongation models": sas_xport.py

```
"""
Read a SAS XPort format file into a Pandas DataFrame.

Based on code from Jack Cushman (github.com/jcushman/xport).

The file format is defined here:

https://support.sas.com/content/dam/SAS/support/en/technical-papers/record-layout-of-a-sas-version-5-or-6-data-set-in-sas-transport-xport-format.pdf
"""
from __future__ import annotations

from collections import abc
from datetime import datetime
import struct
from typing import TYPE_CHECKING
import warnings

import numpy as np

from pandas.util._decorators import Appender
from pandas.util._exceptions import find_stack_level

import pandas as pd

from pandas.io.common import get_handle
from pandas.io.sas.sasreader import ReaderBase

if TYPE_CHECKING:
    from pandas._typing import (
        CompressionOptions,
        DatetimeNaTType,
        FilePath,
        ReadBuffer,
    )
_correct_line1 = (
    "HEADER RECORD*******LIBRARY HEADER RECORD!!!!!!!"
    "000000000000000000000000000000  "
)
_correct_header1 = (
    "HEADER RECORD*******MEMBER  HEADER RECORD!!!!!!!000000000000000001600000000"
)
_correct_header2 = (
    "HEADER RECORD*******DSCRPTR HEADER RECORD!!!!!!!"
    "000000000000000000000000000000  "
)
_correct_obs_header = (
    "HEADER RECORD*******OBS     HEADER RECORD!!!!!!!"
    "000000000000000000000000000000  "
)
_fieldkeys = [
    "ntype",
    "nhfun",
    "field_length",
    "nvar0",
    "name",
    "label",
    "nform",
    "nfl",
    "num_decimals",
    "nfj",
    "nfill",
    "niform",
    "nifl",
    "nifd",
    "npos",
    "_",
]


_base_params_doc = """\
Parameters
----------
filepath_or_buffer : str or file-like object
    Path to SAS file or object implementing binary read method."""

_params2_doc = """\
index : identifier of index column
    Identifier of column that should be used as index of the DataFrame.
encoding : str
    Encoding for text data.
chunksize : int
    Read file `chunksize` lines at a time, returns iterator."""

_format_params_doc = """\
format : str
    File format, only `xport` is currently supported."""

_iterator_doc = """\
iterator : bool, default False
    Return XportReader object for reading file incrementally."""


_read_sas_doc = f"""Read a SAS file into a DataFrame.

{_base_params_doc}
{_format_params_doc}
{_params2_doc}
{_iterator_doc}

Returns
-------
DataFrame or XportReader

Examples
--------
Read a SAS Xport file:

>>> df = pd.read_sas('filename.XPT')

Read a Xport file in 10,000 line chunks:

>>> itr = pd.read_sas('filename.XPT', chunksize=10000)
>>> for chunk in itr:
>>>     do_something(chunk)

"""

_xport_reader_doc = f"""\
Class for reading SAS Xport files.

{_base_params_doc}
{_params2_doc}

Attributes
----------
member_info : list
    Contains information about the file
fields : list
    Contains information about the variables in the file
"""

_read_method_doc = """\
Read observations from SAS Xport file, returning as data frame.

Parameters
----------
nrows : int
    Number of rows to read from data file; if None, read whole
    file.

Returns
-------
A DataFrame.
"""


def _parse_date(datestr: str) -> DatetimeNaTType:
    """Given a date in xport format, return Python date."""
    try:
        # e.g. "16FEB11:10:07:55"
        return datetime.strptime(datestr, "%d%b%y:%H:%M:%S")
    except ValueError:
        return pd.NaT


def _split_line(s: str, parts):
    """
    Parameters
    ----------
    s: str
        Fixed-length string to split
    parts: list of (name, length) pairs
        Used to break up string, name '_' will be filtered from output.

    Returns
    -------
    Dict of name:contents of string at given location.
    """
    out = {}
    start = 0
    for name, length in parts:
        out[name] = s[start : start + length].strip()
        start += length
    del out["_"]
    return out


def _handle_truncated_float_vec(vec, nbytes):
    # This feature is not well documented, but some SAS XPORT files
    # have 2-7 byte "truncated" floats.  To read these truncated
    # floats, pad them with zeros on the right to make 8 byte floats.
    #
    # References:
    # https://github.com/jcushman/xport/pull/3
    # The R "foreign" library

    if nbytes != 8:
        vec1 = np.zeros(len(vec), np.dtype("S8"))
        dtype = np.dtype(f"S{nbytes},S{8 - nbytes}")
        vec2 = vec1.view(dtype=dtype)
        vec2["f0"] = vec
        return vec2

    return vec


def _parse_float_vec(vec):
    """
    Parse a vector of float values representing IBM 8 byte floats into
    native 8 byte floats.
    """
    dtype = np.dtype(">u4,>u4")
    vec1 = vec.view(dtype=dtype)
    xport1 = vec1["f0"]
    xport2 = vec1["f1"]

    # Start by setting first half of ieee number to first half of IBM
    # number sans exponent
    ieee1 = xport1 & 0x00FFFFFF

    # The fraction bit to the left of the binary point in the ieee
    # format was set and the number was shifted 0, 1, 2, or 3
    # places. This will tell us how to adjust the ibm exponent to be a
    # power of 2 ieee exponent and how to shift the fraction bits to
    # restore the correct magnitude.
    shift = np.zeros(len(vec), dtype=np.uint8)
    shift[np.where(xport1 & 0x00200000)] = 1
    shift[np.where(xport1 & 0x00400000)] = 2
    shift[np.where(xport1 & 0x00800000)] = 3

    # shift the ieee number down the correct number of places then
    # set the second half of the ieee number to be the second half
    # of the ibm number shifted appropriately, ored with the bits
    # from the first half that would have been shifted in if we
    # could shift a double. All we are worried about are the low
    # order 3 bits of the first half since we're only shifting by
    # 1, 2, or 3.
    ieee1 >>= shift
    ieee2 = (xport2 >> shift) | ((xport1 & 0x00000007) << (29 + (3 - shift)))

    # clear the 1 bit to the left of the binary point
    ieee1 &= 0xFFEFFFFF

    # set the exponent of the ieee number to be the actual exponent
    # plus the shift count + 1023. Or this into the first half of the
    # ieee number. The ibm exponent is excess 64 but is adjusted by 65
    # since during conversion to ibm format the exponent is
    # incremented by 1 and the fraction bits left 4 positions to the
    # right of the radix point.  (had to add >> 24 because C treats &
    # 0x7f as 0x7f000000 and Python doesn't)
    ieee1 |= ((((((xport1 >> 24) & 0x7F) - 65) << 2) + shift + 1023) << 20) | (
        xport1 & 0x80000000
    )

    ieee = np.empty((len(ieee1),), dtype=">u4,>u4")
    ieee["f0"] = ieee1
    ieee["f1"] = ieee2
    ieee = ieee.view(dtype=">f8")
    ieee = ieee.astype("f8")

    return ieee


class XportReader(ReaderBase, abc.Iterator):
    __doc__ = _xport_reader_doc

    def __init__(
        self,
        filepath_or_buffer: FilePath | ReadBuffer[bytes],
        index=None,
        encoding: str | None = "ISO-8859-1",
        chunksize: int | None = None,
        compression: CompressionOptions = "infer",
    ) -> None:
        self._encoding = encoding
        self._lines_read = 0
        self._index = index
        self._chunksize = chunksize

        self.handles = get_handle(
            filepath_or_buffer,
            "rb",
            encoding=encoding,
            is_text=False,
            compression=compression,
        )
        self.filepath_or_buffer = self.handles.handle

        try:
            self._read_header()
        except Exception:
            self.close()
            raise

    def close(self) -> None:
        self.handles.close()

    def _get_row(self):
        return self.filepath_or_buffer.read(80).decode()

    def _read_header(self) -> None:
        self.filepath_or_buffer.seek(0)

        # read file header
        line1 = self._get_row()
        if line1 != _correct_line1:
            if "**COMPRESSED**" in line1:
                # this was created with the PROC CPORT method and can't be read
                # https://documentation.sas.com/doc/en/pgmsascdc/9.4_3.5/movefile/p1bm6aqp3fw4uin1hucwh718f6kp.htm
                raise ValueError(
                    "Header record indicates a CPORT file, which is not readable."
                )
            raise ValueError("Header record is not an XPORT file.")

        line2 = self._get_row()
        fif = [["prefix", 24], ["version", 8], ["OS", 8], ["_", 24], ["created", 16]]
        file_info = _split_line(line2, fif)
        if file_info["prefix"] != "SAS     SAS     SASLIB":
            raise ValueError("Header record has invalid prefix.")
        file_info["created"] = _parse_date(file_info["created"])
        self.file_info = file_info

        line3 = self._get_row()
        file_info["modified"] = _parse_date(line3[:16])

        # read member header
        header1 = self._get_row()
        header2 = self._get_row()
        headflag1 = header1.startswith(_correct_header1)
        headflag2 = header2 == _correct_header2
        if not (headflag1 and headflag2):
            raise ValueError("Member header not found")
        # usually 140, could be 135
        fieldnamelength = int(header1[-5:-2])

        # member info
        mem = [
            ["prefix", 8],
            ["set_name", 8],
            ["sasdata", 8],
            ["version", 8],
            ["OS", 8],
            ["_", 24],
            ["created", 16],
        ]
        member_info = _split_line(self._get_row(), mem)
        mem = [["modified", 16], ["_", 16], ["label", 40], ["type", 8]]
        member_info.update(_split_line(self._get_row(), mem))
        member_info["modified"] = _parse_date(member_info["modified"])
        member_info["created"] = _parse_date(member_info["created"])
        self.member_info = member_info

        # read field names
        types = {1: "numeric", 2: "char"}
        fieldcount = int(self._get_row()[54:58])
        datalength = fieldnamelength * fieldcount
        # round up to nearest 80
        if datalength % 80:
            datalength += 80 - datalength % 80
        fielddata = self.filepath_or_buffer.read(datalength)
        fields = []
        obs_length = 0
        while len(fielddata) >= fieldnamelength:
            # pull data for one field
            fieldbytes, fielddata = (
                fielddata[:fieldnamelength],
                fielddata[fieldnamelength:],
            )

            # rest at end gets ignored, so if field is short, pad out
            # to match struct pattern below
            fieldbytes = fieldbytes.ljust(140)

            fieldstruct = struct.unpack(">hhhh8s40s8shhh2s8shhl52s", fieldbytes)
            field = dict(zip(_fieldkeys, fieldstruct))
            del field["_"]
            field["ntype"] = types[field["ntype"]]
            fl = field["field_length"]
            if field["ntype"] == "numeric" and ((fl < 2) or (fl > 8)):
                msg = f"Floating field width {fl} is not between 2 and 8."
                raise TypeError(msg)

            for k, v in field.items():
                try:
                    field[k] = v.strip()
                except AttributeError:
                    pass

            obs_length += field["field_length"]
            fields += [field]

        header = self._get_row()
        if not header == _correct_obs_header:
            raise ValueError("Observation header not found.")

        self.fields = fields
        self.record_length = obs_length
        self.record_start = self.filepath_or_buffer.tell()

        self.nobs = self._record_count()
        self.columns = [x["name"].decode() for x in self.fields]

        # Setup the dtype.
        dtypel = [
            ("s" + str(i), "S" + str(field["field_length"]))
            for i, field in enumerate(self.fields)
        ]
        dtype = np.dtype(dtypel)
        self._dtype = dtype

    def __next__(self) -> pd.DataFrame:
        return self.read(nrows=self._chunksize or 1)

    def _record_count(self) -> int:
        """
        Get number of records in file.

        This is maybe suboptimal because we have to seek to the end of
        the file.

        Side effect: returns file position to record_start.
        """
        self.filepath_or_buffer.seek(0, 2)
        total_records_length = self.filepath_or_buffer.tell() - self.record_start

        if total_records_length % 80 != 0:
            warnings.warn(
                "xport file may be corrupted.",
                stacklevel=find_stack_level(),
            )

        if self.record_length > 80:
            self.filepath_or_buffer.seek(self.record_start)
            return total_records_length // self.record_length

        self.filepath_or_buffer.seek(-80, 2)
        last_card_bytes = self.filepath_or_buffer.read(80)
        last_card = np.frombuffer(last_card_bytes, dtype=np.uint64)

        # 8 byte blank
        ix = np.flatnonzero(last_card == 2314885530818453536)

        if len(ix) == 0:
            tail_pad = 0
        else:
            tail_pad = 8 * len(ix)

        self.filepath_or_buffer.seek(self.record_start)

        return (total_records_length - tail_pad) // self.record_length

    def get_chunk(self, size: int | None = None) -> pd.DataFrame:
        """
        Reads lines from Xport file and returns as dataframe

        Parameters
        ----------
        size : int, defaults to None
            Number of lines to read.  If None, reads whole file.

        Returns
        -------
        DataFrame
        """
        if size is None:
            size = self._chunksize
        return self.read(nrows=size)

    def _missing_double(self, vec):
        v = vec.view(dtype="u1,u1,u2,u4")
        miss = (v["f1"] == 0) & (v["f2"] == 0) & (v["f3"] == 0)
        miss1 = (
            ((v["f0"] >= 0x41) & (v["f0"] <= 0x5A))
            | (v["f0"] == 0x5F)
            | (v["f0"] == 0x2E)
        )
        miss &= miss1
        return miss

    @Appender(_read_method_doc)
    def read(self, nrows: int | None = None) -> pd.DataFrame:
        if nrows is None:
            nrows = self.nobs

        read_lines = min(nrows, self.nobs - self._lines_read)
        read_len = read_lines * self.record_length
        if read_len <= 0:
            self.close()
            raise StopIteration
        raw = self.filepath_or_buffer.read(read_len)
        data = np.frombuffer(raw, dtype=self._dtype, count=read_lines)

        df_data = {}
        for j, x in enumerate(self.columns):
            vec = data["s" + str(j)]
            ntype = self.fields[j]["ntype"]
            if ntype == "numeric":
                vec = _handle_truncated_float_vec(vec, self.fields[j]["field_length"])
                miss = self._missing_double(vec)
                v = _parse_float_vec(vec)
                v[miss] = np.nan
            elif self.fields[j]["ntype"] == "char":
                v = [y.rstrip() for y in vec]

                if self._encoding is not None:
                    v = [y.decode(self._encoding) for y in v]

            df_data.update({x: v})
        df = pd.DataFrame(df_data)

        if self._index is None:
            df.index = pd.Index(range(self._lines_read, self._lines_read + read_lines))
        else:
            df = df.set_index(self._index)

        self._lines_read += read_lines

        return df
```
