## Supplementary software v0.2.1 for "Virtual control arms for paediatric myopia trials: external validation of axial-elongation models": sasreader.py

```
"""
Read SAS sas7bdat or xport files.
"""
from __future__ import annotations

from abc import (
    ABC,
    abstractmethod,
)
from typing import (
    TYPE_CHECKING,
    overload,
)

from pandas.util._decorators import doc

from pandas.core.shared_docs import _shared_docs

from pandas.io.common import stringify_path

if TYPE_CHECKING:
    from collections.abc import Hashable
    from types import TracebackType

    from pandas._typing import (
        CompressionOptions,
        FilePath,
        ReadBuffer,
        Self,
    )

    from pandas import DataFrame


class ReaderBase(ABC):
    """
    Protocol for XportReader and SAS7BDATReader classes.
    """

    @abstractmethod
    def read(self, nrows: int | None = None) -> DataFrame:
        ...

    @abstractmethod
    def close(self) -> None:
        ...

    def __enter__(self) -> Self:
        return self

    def __exit__(
        self,
        exc_type: type[BaseException] | None,
        exc_value: BaseException | None,
        traceback: TracebackType | None,
    ) -> None:
        self.close()


@overload
def read_sas(
    filepath_or_buffer: FilePath | ReadBuffer[bytes],
    *,
    format: str | None = ...,
    index: Hashable | None = ...,
    encoding: str | None = ...,
    chunksize: int = ...,
    iterator: bool = ...,
    compression: CompressionOptions = ...,
) -> ReaderBase:
    ...


@overload
def read_sas(
    filepath_or_buffer: FilePath | ReadBuffer[bytes],
    *,
    format: str | None = ...,
    index: Hashable | None = ...,
    encoding: str | None = ...,
    chunksize: None = ...,
    iterator: bool = ...,
    compression: CompressionOptions = ...,
) -> DataFrame | ReaderBase:
    ...


@doc(decompression_options=_shared_docs["decompression_options"] % "filepath_or_buffer")
def read_sas(
    filepath_or_buffer: FilePath | ReadBuffer[bytes],
    *,
    format: str | None = None,
    index: Hashable | None = None,
    encoding: str | None = None,
    chunksize: int | None = None,
    iterator: bool = False,
    compression: CompressionOptions = "infer",
) -> DataFrame | ReaderBase:
    """
    Read SAS files stored as either XPORT or SAS7BDAT format files.

    Parameters
    ----------
    filepath_or_buffer : str, path object, or file-like object
        String, path object (implementing ``os.PathLike[str]``), or file-like
        object implementing a binary ``read()`` function. The string could be a URL.
        Valid URL schemes include http, ftp, s3, and file. For file URLs, a host is
        expected. A local file could be:
        ``file://localhost/path/to/table.sas7bdat``.
    format : str {{'xport', 'sas7bdat'}} or None
        If None, file format is inferred from file extension. If 'xport' or
        'sas7bdat', uses the corresponding format.
    index : identifier of index column, defaults to None
        Identifier of column that should be used as index of the DataFrame.
    encoding : str, default is None
        Encoding for text data.  If None, text data are stored as raw bytes.
    chunksize : int
        Read file `chunksize` lines at a time, returns iterator.
    iterator : bool, defaults to False
        If True, returns an iterator for reading the file incrementally.
    {decompression_options}

    Returns
    -------
    DataFrame if iterator=False and chunksize=None, else SAS7BDATReader
    or XportReader

    Examples
    --------
    >>> df = pd.read_sas("sas_data.sas7bdat")  # doctest: +SKIP
    """
    if format is None:
        buffer_error_msg = (
            "If this is a buffer object rather "
            "than a string name, you must specify a format string"
        )
        filepath_or_buffer = stringify_path(filepath_or_buffer)
        if not isinstance(filepath_or_buffer, str):
            raise ValueError(buffer_error_msg)
        fname = filepath_or_buffer.lower()
        if ".xpt" in fname:
            format = "xport"
        elif ".sas7bdat" in fname:
            format = "sas7bdat"
        else:
            raise ValueError(
                f"unable to infer format of SAS file from filename: {repr(fname)}"
            )

    reader: ReaderBase
    if format.lower() == "xport":
        from pandas.io.sas.sas_xport import XportReader

        reader = XportReader(
            filepath_or_buffer,
            index=index,
            encoding=encoding,
            chunksize=chunksize,
            compression=compression,
        )
    elif format.lower() == "sas7bdat":
        from pandas.io.sas.sas7bdat import SAS7BDATReader

        reader = SAS7BDATReader(
            filepath_or_buffer,
            index=index,
            encoding=encoding,
            chunksize=chunksize,
            compression=compression,
        )
    else:
        raise ValueError("unknown SAS format")

    if iterator or chunksize:
        return reader

    with reader:
        return reader.read()
```
