## Supplementary software v0.2.1 for "Virtual control arms for paediatric myopia trials: external validation of axial-elongation models": spss.py

```
from __future__ import annotations

from typing import TYPE_CHECKING

from pandas._libs import lib
from pandas.compat._optional import import_optional_dependency
from pandas.util._validators import check_dtype_backend

from pandas.core.dtypes.inference import is_list_like

from pandas.io.common import stringify_path

if TYPE_CHECKING:
    from collections.abc import Sequence
    from pathlib import Path

    from pandas._typing import DtypeBackend

    from pandas import DataFrame


def read_spss(
    path: str | Path,
    usecols: Sequence[str] | None = None,
    convert_categoricals: bool = True,
    dtype_backend: DtypeBackend | lib.NoDefault = lib.no_default,
) -> DataFrame:
    """
    Load an SPSS file from the file path, returning a DataFrame.

    Parameters
    ----------
    path : str or Path
        File path.
    usecols : list-like, optional
        Return a subset of the columns. If None, return all columns.
    convert_categoricals : bool, default is True
        Convert categorical columns into pd.Categorical.
    dtype_backend : {'numpy_nullable', 'pyarrow'}, default 'numpy_nullable'
        Back-end data type applied to the resultant :class:`DataFrame`
        (still experimental). Behaviour is as follows:

        * ``"numpy_nullable"``: returns nullable-dtype-backed :class:`DataFrame`
          (default).
        * ``"pyarrow"``: returns pyarrow-backed nullable :class:`ArrowDtype`
          DataFrame.

        .. versionadded:: 2.0

    Returns
    -------
    DataFrame

    Examples
    --------
    >>> df = pd.read_spss("spss_data.sav")  # doctest: +SKIP
    """
    pyreadstat = import_optional_dependency("pyreadstat")
    check_dtype_backend(dtype_backend)

    if usecols is not None:
        if not is_list_like(usecols):
            raise TypeError("usecols must be list-like.")
        usecols = list(usecols)  # pyreadstat requires a list

    df, metadata = pyreadstat.read_sav(
        stringify_path(path), usecols=usecols, apply_value_formats=convert_categoricals
    )
    df.attrs = metadata.__dict__
    if dtype_backend is not lib.no_default:
        df = df.convert_dtypes(dtype_backend=dtype_backend)
    return df
```
