## Supplementary software v0.2.1 for "Virtual control arms for paediatric myopia trials: external validation of axial-elongation models": sql.py

```
"""
Collection of query wrappers / abstractions to both facilitate data
retrieval and to reduce dependency on DB-specific API.
"""

from __future__ import annotations

from abc import (
    ABC,
    abstractmethod,
)
from contextlib import (
    ExitStack,
    contextmanager,
)
from datetime import (
    date,
    datetime,
    time,
)
from functools import partial
import re
from typing import (
    TYPE_CHECKING,
    Any,
    Callable,
    Literal,
    cast,
    overload,
)
import warnings

import numpy as np

from pandas._config import using_string_dtype

from pandas._libs import lib
from pandas.compat._optional import import_optional_dependency
from pandas.errors import (
    AbstractMethodError,
    DatabaseError,
)
from pandas.util._exceptions import find_stack_level
from pandas.util._validators import check_dtype_backend

from pandas.core.dtypes.common import (
    is_dict_like,
    is_list_like,
    is_object_dtype,
    is_string_dtype,
)
from pandas.core.dtypes.dtypes import DatetimeTZDtype
from pandas.core.dtypes.missing import isna

from pandas import get_option
from pandas.core.api import (
    DataFrame,
    Series,
)
from pandas.core.arrays import ArrowExtensionArray
from pandas.core.arrays.string_ import StringDtype
from pandas.core.base import PandasObject
import pandas.core.common as com
from pandas.core.common import maybe_make_list
from pandas.core.internals.construction import convert_object_array
from pandas.core.tools.datetimes import to_datetime

from pandas.io._util import arrow_table_to_pandas

if TYPE_CHECKING:
    from collections.abc import (
        Iterator,
        Mapping,
    )

    from sqlalchemy import Table
    from sqlalchemy.sql.expression import (
        Select,
        TextClause,
    )

    from pandas._typing import (
        DateTimeErrorChoices,
        DtypeArg,
        DtypeBackend,
        IndexLabel,
        Self,
    )

    from pandas import Index

# -----------------------------------------------------------------------------
# -- Helper functions


def _process_parse_dates_argument(parse_dates):
    """Process parse_dates argument for read_sql functions"""
    # handle non-list entries for parse_dates gracefully
    if parse_dates is True or parse_dates is None or parse_dates is False:
        parse_dates = []

    elif not hasattr(parse_dates, "__iter__"):
        parse_dates = [parse_dates]
    return parse_dates


def _handle_date_column(
    col, utc: bool = False, format: str | dict[str, Any] | None = None
):
    if isinstance(format, dict):
        # GH35185 Allow custom error values in parse_dates argument of
        # read_sql like functions.
        # Format can take on custom to_datetime argument values such as
        # {"errors": "coerce"} or {"dayfirst": True}
        error: DateTimeErrorChoices = format.pop("errors", None) or "ignore"
        if error == "ignore":
            try:
                return to_datetime(col, **format)
            except (TypeError, ValueError):
                # TODO: not reached 2023-10-27; needed?
                return col
        return to_datetime(col, errors=error, **format)
    else:
        # Allow passing of formatting string for integers
        # GH17855
        if format is None and (
            issubclass(col.dtype.type, np.floating)
            or issubclass(col.dtype.type, np.integer)
        ):
            format = "s"
        if format in ["D", "d", "h", "m", "s", "ms", "us", "ns"]:
            return to_datetime(col, errors="coerce", unit=format, utc=utc)
        elif isinstance(col.dtype, DatetimeTZDtype):
            # coerce to UTC timezone
            # GH11216
            return to_datetime(col, utc=True)
        else:
            return to_datetime(col, errors="coerce", format=format, utc=utc)


def _parse_date_columns(data_frame, parse_dates):
    """
    Force non-datetime columns to be read as such.
    Supports both string formatted and integer timestamp columns.
    """
    parse_dates = _process_parse_dates_argument(parse_dates)

    # we want to coerce datetime64_tz dtypes for now to UTC
    # we could in theory do a 'nice' conversion from a FixedOffset tz
    # GH11216
    for i, (col_name, df_col) in enumerate(data_frame.items()):
        if isinstance(df_col.dtype, DatetimeTZDtype) or col_name in parse_dates:
            try:
                fmt = parse_dates[col_name]
            except (KeyError, TypeError):
                fmt = None
            data_frame.isetitem(i, _handle_date_column(df_col, format=fmt))

    return data_frame


def _convert_arrays_to_dataframe(
    data,
    columns,
    coerce_float: bool = True,
    dtype_backend: DtypeBackend | Literal["numpy"] = "numpy",
) -> DataFrame:
    content = lib.to_object_array_tuples(data)
    arrays = convert_object_array(
        list(content.T),
        dtype=None,
        coerce_float=coerce_float,
        dtype_backend=dtype_backend,
    )
    if dtype_backend == "pyarrow":
        pa = import_optional_dependency("pyarrow")

        result_arrays = []
        for arr in arrays:
            pa_array = pa.array(arr, from_pandas=True)
            if arr.dtype == "string":
                # TODO: Arrow still infers strings arrays as regular strings instead
                # of large_string, which is what we preserver everywhere else for
                # dtype_backend="pyarrow". We may want to reconsider this
                pa_array = pa_array.cast(pa.string())
            result_arrays.append(ArrowExtensionArray(pa_array))
        arrays = result_arrays  # type: ignore[assignment]
    if arrays:
        df = DataFrame(dict(zip(list(range(len(columns))), arrays)))
        df.columns = columns
        return df
    else:
        return DataFrame(columns=columns)


def _wrap_result(
    data,
    columns,
    index_col=None,
    coerce_float: bool = True,
    parse_dates=None,
    dtype: DtypeArg | None = None,
    dtype_backend: DtypeBackend | Literal["numpy"] = "numpy",
):
    """Wrap result set of a SQLAlchemy query in a DataFrame."""
    frame = _convert_arrays_to_dataframe(data, columns, coerce_float, dtype_backend)

    if dtype:
        frame = frame.astype(dtype)

    frame = _parse_date_columns(frame, parse_dates)

    if index_col is not None:
        frame = frame.set_index(index_col)

    return frame


def _wrap_result_adbc(
    df: DataFrame,
    *,
    index_col=None,
    parse_dates=None,
    dtype: DtypeArg | None = None,
    dtype_backend: DtypeBackend | Literal["numpy"] = "numpy",
) -> DataFrame:
    """Wrap result set of a SQLAlchemy query in a DataFrame."""
    if dtype:
        df = df.astype(dtype)

    df = _parse_date_columns(df, parse_dates)

    if index_col is not None:
        df = df.set_index(index_col)

    return df


def execute(sql, con, params=None):
    """
    Execute the given SQL query using the provided connection object.

    Parameters
    ----------
    sql : string
        SQL query to be executed.
    con : SQLAlchemy connection or sqlite3 connection
        If a DBAPI2 object, only sqlite3 is supported.
    params : list or tuple, optional, default: None
        List of parameters to pass to execute method.

    Returns
    -------
    Results Iterable
    """
    warnings.warn(
        "`pandas.io.sql.execute` is deprecated and "
        "will be removed in the future version.",
        FutureWarning,
        stacklevel=find_stack_level(),
    )  # GH50185
    sqlalchemy = import_optional_dependency("sqlalchemy", errors="ignore")

    if sqlalchemy is not None and isinstance(con, (str, sqlalchemy.engine.Engine)):
        raise TypeError("pandas.io.sql.execute requires a connection")  # GH50185
    with pandasSQL_builder(con, need_transaction=True) as pandas_sql:
        return pandas_sql.execute(sql, params)


# -----------------------------------------------------------------------------
# -- Read and write to DataFrames


@overload
def read_sql_table(
    table_name: str,
    con,
    schema=...,
    index_col: str | list[str] | None = ...,
    coerce_float=...,
    parse_dates: list[str] | dict[str, str] | None = ...,
    columns: list[str] | None = ...,
    chunksize: None = ...,
    dtype_backend: DtypeBackend | lib.NoDefault = ...,
) -> DataFrame:
    ...


@overload
def read_sql_table(
    table_name: str,
    con,
    schema=...,
    index_col: str | list[str] | None = ...,
    coerce_float=...,
    parse_dates: list[str] | dict[str, str] | None = ...,
    columns: list[str] | None = ...,
    chunksize: int = ...,
    dtype_backend: DtypeBackend | lib.NoDefault = ...,
) -> Iterator[DataFrame]:
    ...


def read_sql_table(
    table_name: str,
    con,
    schema: str | None = None,
    index_col: str | list[str] | None = None,
    coerce_float: bool = True,
    parse_dates: list[str] | dict[str, str] | None = None,
    columns: list[str] | None = None,
    chunksize: int | None = None,
    dtype_backend: DtypeBackend | lib.NoDefault = lib.no_default,
) -> DataFrame | Iterator[DataFrame]:
    """
    Read SQL database table into a DataFrame.

    Given a table name and a SQLAlchemy connectable, returns a DataFrame.
    This function does not support DBAPI connections.

    Parameters
    ----------
    table_name : str
        Name of SQL table in database.
    con : SQLAlchemy connectable or str
        A database URI could be provided as str.
        SQLite DBAPI connection mode not supported.
    schema : str, default None
        Name of SQL schema in database to query (if database flavor
        supports this). Uses default schema if None (default).
    index_col : str or list of str, optional, default: None
        Column(s) to set as index(MultiIndex).
    coerce_float : bool, default True
        Attempts to convert values of non-string, non-numeric objects (like
        decimal.Decimal) to floating point. Can result in loss of Precision.
    parse_dates : list or dict, default None
        - List of column names to parse as dates.
        - Dict of ``{column_name: format string}`` where format string is
          strftime compatible in case of parsing string times or is one of
          (D, s, ns, ms, us) in case of parsing integer timestamps.
        - Dict of ``{column_name: arg dict}``, where the arg dict corresponds
          to the keyword arguments of :func:`pandas.to_datetime`
          Especially useful with databases without native Datetime support,
          such as SQLite.
    columns : list, default None
        List of column names to select from SQL table.
    chunksize : int, default None
        If specified, returns an iterator where `chunksize` is the number of
        rows to include in each chunk.
    dtype_backend : {'numpy_nullable', 'pyarrow'}, default 'numpy_nullable'
        Back-end data type applied to the resultant :class:`DataFrame`
        (still experimental). Behaviour is as follows:

        * ``"numpy_nullable"``: returns nullable-dtype-backed :class:`DataFrame`
          (default).
        * ``"pyarrow"``: returns pyarrow-backed nullable :class:`ArrowDtype`
          DataFrame.

        .. versionadded:: 2.0

    Returns
    -------
    DataFrame or Iterator[DataFrame]
        A SQL table is returned as two-dimensional data structure with labeled
        axes.

    See Also
    --------
    read_sql_query : Read SQL query into a DataFrame.
    read_sql : Read SQL query or database table into a DataFrame.

    Notes
    -----
    Any datetime values with time zone information will be converted to UTC.

    Examples
    --------
    >>> pd.read_sql_table('table_name', 'postgres:///db_name')  # doctest:+SKIP
    """

    check_dtype_backend(dtype_backend)
    if dtype_backend is lib.no_default:
        dtype_backend = "numpy"  # type: ignore[assignment]
    assert dtype_backend is not lib.no_default

    with pandasSQL_builder(con, schema=schema, need_transaction=True) as pandas_sql:
        if not pandas_sql.has_table(table_name):
            raise ValueError(f"Table {table_name} not found")

        table = pandas_sql.read_table(
            table_name,
            index_col=index_col,
            coerce_float=coerce_float,
            parse_dates=parse_dates,
            columns=columns,
            chunksize=chunksize,
            dtype_backend=dtype_backend,
        )

    if table is not None:
        return table
    else:
        raise ValueError(f"Table {table_name} not found", con)


@overload
def read_sql_query(
    sql,
    con,
    index_col: str | list[str] | None = ...,
    coerce_float=...,
    params: list[Any] | Mapping[str, Any] | None = ...,
    parse_dates: list[str] | dict[str, str] | None = ...,
    chunksize: None = ...,
    dtype: DtypeArg | None = ...,
    dtype_backend: DtypeBackend | lib.NoDefault = ...,
) -> DataFrame:
    ...


@overload
def read_sql_query(
    sql,
    con,
    index_col: str | list[str] | None = ...,
    coerce_float=...,
    params: list[Any] | Mapping[str, Any] | None = ...,
    parse_dates: list[str] | dict[str, str] | None = ...,
    chunksize: int = ...,
    dtype: DtypeArg | None = ...,
    dtype_backend: DtypeBackend | lib.NoDefault = ...,
) -> Iterator[DataFrame]:
    ...


def read_sql_query(
    sql,
    con,
    index_col: str | list[str] | None = None,
    coerce_float: bool = True,
    params: list[Any] | Mapping[str, Any] | None = None,
    parse_dates: list[str] | dict[str, str] | None = None,
    chunksize: int | None = None,
    dtype: DtypeArg | None = None,
    dtype_backend: DtypeBackend | lib.NoDefault = lib.no_default,
) -> DataFrame | Iterator[DataFrame]:
    """
    Read SQL query into a DataFrame.

    Returns a DataFrame corresponding to the result set of the query
    string. Optionally provide an `index_col` parameter to use one of the
    columns as the index, otherwise default integer index will be used.

    Parameters
    ----------
    sql : str SQL query or SQLAlchemy Selectable (select or text object)
        SQL query to be executed.
    con : SQLAlchemy connectable, str, or sqlite3 connection
        Using SQLAlchemy makes it possible to use any DB supported by that
        library. If a DBAPI2 object, only sqlite3 is supported.
    index_col : str or list of str, optional, default: None
        Column(s) to set as index(MultiIndex).
    coerce_float : bool, default True
        Attempts to convert values of non-string, non-numeric objects (like
        decimal.Decimal) to floating point. Useful for SQL result sets.
    params : list, tuple or mapping, optional, default: None
        List of parameters to pass to execute method.  The syntax used
        to pass parameters is database driver dependent. Check your
        database driver documentation for which of the five syntax styles,
        described in PEP 249's paramstyle, is supported.
        Eg. for psycopg2, uses %(name)s so use params={'name' : 'value'}.
    parse_dates : list or dict, default: None
        - List of column names to parse as dates.
        - Dict of ``{column_name: format string}`` where format string is
          strftime compatible in case of parsing string times, or is one of
          (D, s, ns, ms, us) in case of parsing integer timestamps.
        - Dict of ``{column_name: arg dict}``, where the arg dict corresponds
          to the keyword arguments of :func:`pandas.to_datetime`
          Especially useful with databases without native Datetime support,
          such as SQLite.
    chunksize : int, default None
        If specified, return an iterator where `chunksize` is the number of
        rows to include in each chunk.
    dtype : Type name or dict of columns
        Data type for data or columns. E.g. np.float64 or
        {'a': np.float64, 'b': np.int32, 'c': 'Int64'}.

        .. versionadded:: 1.3.0
    dtype_backend : {'numpy_nullable', 'pyarrow'}, default 'numpy_nullable'
        Back-end data type applied to the resultant :class:`DataFrame`
        (still experimental). Behaviour is as follows:

        * ``"numpy_nullable"``: returns nullable-dtype-backed :class:`DataFrame`
          (default).
        * ``"pyarrow"``: returns pyarrow-backed nullable :class:`ArrowDtype`
          DataFrame.

        .. versionadded:: 2.0

    Returns
    -------
    DataFrame or Iterator[DataFrame]

    See Also
    --------
    read_sql_table : Read SQL database table into a DataFrame.
    read_sql : Read SQL query or database table into a DataFrame.

    Notes
    -----
    Any datetime values with time zone information parsed via the `parse_dates`
    parameter will be converted to UTC.

    Examples
    --------
    >>> from sqlalchemy import create_engine  # doctest: +SKIP
    >>> engine = create_engine("sqlite:///database.db")  # doctest: +SKIP
    >>> with engine.connect() as conn, conn.begin():  # doctest: +SKIP
    ...     data = pd.read_sql_table("data", conn)  # doctest: +SKIP
    """

    check_dtype_backend(dtype_backend)
    if dtype_backend is lib.no_default:
        dtype_backend = "numpy"  # type: ignore[assignment]
    assert dtype_backend is not lib.no_default

    with pandasSQL_builder(con) as pandas_sql:
        return pandas_sql.read_query(
            sql,
            index_col=index_col,
            params=params,
            coerce_float=coerce_float,
            parse_dates=parse_dates,
            chunksize=chunksize,
            dtype=dtype,
            dtype_backend=dtype_backend,
        )


@overload
def read_sql(
    sql,
    con,
    index_col: str | list[str] | None = ...,
    coerce_float=...,
    params=...,
    parse_dates=...,
    columns: list[str] = ...,
    chunksize: None = ...,
    dtype_backend: DtypeBackend | lib.NoDefault = ...,
    dtype: DtypeArg | None = None,
) -> DataFrame:
    ...


@overload
def read_sql(
    sql,
    con,
    index_col: str | list[str] | None = ...,
    coerce_float=...,
    params=...,
    parse_dates=...,
    columns: list[str] = ...,
    chunksize: int = ...,
    dtype_backend: DtypeBackend | lib.NoDefault = ...,
    dtype: DtypeArg | None = None,
) -> Iterator[DataFrame]:
    ...


def read_sql(
    sql,
    con,
    index_col: str | list[str] | None = None,
    coerce_float: bool = True,
    params=None,
    parse_dates=None,
    columns: list[str] | None = None,
    chunksize: int | None = None,
    dtype_backend: DtypeBackend | lib.NoDefault = lib.no_default,
    dtype: DtypeArg | None = None,
) -> DataFrame | Iterator[DataFrame]:
    """
    Read SQL query or database table into a DataFrame.

    This function is a convenience wrapper around ``read_sql_table`` and
    ``read_sql_query`` (for backward compatibility). It will delegate
    to the specific function depending on the provided input. A SQL query
    will be routed to ``read_sql_query``, while a database table name will
    be routed to ``read_sql_table``. Note that the delegated function might
    have more specific notes about their functionality not listed here.

    Parameters
    ----------
    sql : str or SQLAlchemy Selectable (select or text object)
        SQL query to be executed or a table name.
    con : ADBC Connection, SQLAlchemy connectable, str, or sqlite3 connection
        ADBC provides high performance I/O with native type support, where available.
        Using SQLAlchemy makes it possible to use any DB supported by that
        library. If a DBAPI2 object, only sqlite3 is supported. The user is responsible
        for engine disposal and connection closure for the ADBC connection and
        SQLAlchemy connectable; str connections are closed automatically. See
        `here <https://docs.sqlalchemy.org/en/20/core/connections.html>`_.
    index_col : str or list of str, optional, default: None
        Column(s) to set as index(MultiIndex).
    coerce_float : bool, default True
        Attempts to convert values of non-string, non-numeric objects (like
        decimal.Decimal) to floating point, useful for SQL result sets.
    params : list, tuple or dict, optional, default: None
        List of parameters to pass to execute method.  The syntax used
        to pass parameters is database driver dependent. Check your
        database driver documentation for which of the five syntax styles,
        described in PEP 249's paramstyle, is supported.
        Eg. for psycopg2, uses %(name)s so use params={'name' : 'value'}.
    parse_dates : list or dict, default: None
        - List of column names to parse as dates.
        - Dict of ``{column_name: format string}`` where format string is
          strftime compatible in case of parsing string times, or is one of
          (D, s, ns, ms, us) in case of parsing integer timestamps.
        - Dict of ``{column_name: arg dict}``, where the arg dict corresponds
          to the keyword arguments of :func:`pandas.to_datetime`
          Especially useful with databases without native Datetime support,
          such as SQLite.
    columns : list, default: None
        List of column names to select from SQL table (only used when reading
        a table).
    chunksize : int, default None
        If specified, return an iterator where `chunksize` is the
        number of rows to include in each chunk.
    dtype_backend : {'numpy_nullable', 'pyarrow'}, default 'numpy_nullable'
        Back-end data type applied to the resultant :class:`DataFrame`
        (still experimental). Behaviour is as follows:

        * ``"numpy_nullable"``: returns nullable-dtype-backed :class:`DataFrame`
          (default).
        * ``"pyarrow"``: returns pyarrow-backed nullable :class:`ArrowDtype`
          DataFrame.

        .. versionadded:: 2.0
    dtype : Type name or dict of columns
        Data type for data or columns. E.g. np.float64 or
        {'a': np.float64, 'b': np.int32, 'c': 'Int64'}.
        The argument is ignored if a table is passed instead of a query.

        .. versionadded:: 2.0.0

    Returns
    -------
    DataFrame or Iterator[DataFrame]

    See Also
    --------
    read_sql_table : Read SQL database table into a DataFrame.
    read_sql_query : Read SQL query into a DataFrame.

    Examples
    --------
    Read data from SQL via either a SQL query or a SQL tablename.
    When using a SQLite database only SQL queries are accepted,
    providing only the SQL tablename will result in an error.

    >>> from sqlite3 import connect
    >>> conn = connect(':memory:')
    >>> df = pd.DataFrame(data=[[0, '10/11/12'], [1, '12/11/10']],
    ...                   columns=['int_column', 'date_column'])
    >>> df.to_sql(name='test_data', con=conn)
    2

    >>> pd.read_sql('SELECT int_column, date_column FROM test_data', conn)
       int_column date_column
    0           0    10/11/12
    1           1    12/11/10

    >>> pd.read_sql('test_data', 'postgres:///db_name')  # doctest:+SKIP

    Apply date parsing to columns through the ``parse_dates`` argument
    The ``parse_dates`` argument calls ``pd.to_datetime`` on the provided columns.
    Custom argument values for applying ``pd.to_datetime`` on a column are specified
    via a dictionary format:

    >>> pd.read_sql('SELECT int_column, date_column FROM test_data',
    ...             conn,
    ...             parse_dates={"date_column": {"format": "%d/%m/%y"}})
       int_column date_column
    0           0  2012-11-10
    1           1  2010-11-12

    .. versionadded:: 2.2.0

       pandas now supports reading via ADBC drivers

    >>> from adbc_driver_postgresql import dbapi  # doctest:+SKIP
    >>> with dbapi.connect('postgres:///db_name') as conn:  # doctest:+SKIP
    ...     pd.read_sql('SELECT int_column FROM test_data', conn)
       int_column
    0           0
    1           1
    """

    check_dtype_backend(dtype_backend)
    if dtype_backend is lib.no_default:
        dtype_backend = "numpy"  # type: ignore[assignment]
    assert dtype_backend is not lib.no_default

    with pandasSQL_builder(con) as pandas_sql:
        if isinstance(pandas_sql, SQLiteDatabase):
            return pandas_sql.read_query(
                sql,
                index_col=index_col,
                params=params,
                coerce_float=coerce_float,
                parse_dates=parse_dates,
                chunksize=chunksize,
                dtype_backend=dtype_backend,
                dtype=dtype,
            )

        try:
            _is_table_name = pandas_sql.has_table(sql)
        except Exception:
            # using generic exception to catch errors from sql drivers (GH24988)
            _is_table_name = False

        if _is_table_name:
            return pandas_sql.read_table(
                sql,
                index_col=index_col,
                coerce_float=coerce_float,
                parse_dates=parse_dates,
                columns=columns,
                chunksize=chunksize,
                dtype_backend=dtype_backend,
            )
        else:
            return pandas_sql.read_query(
                sql,
                index_col=index_col,
                params=params,
                coerce_float=coerce_float,
                parse_dates=parse_dates,
                chunksize=chunksize,
                dtype_backend=dtype_backend,
                dtype=dtype,
            )


def to_sql(
    frame,
    name: str,
    con,
    schema: str | None = None,
    if_exists: Literal["fail", "replace", "append"] = "fail",
    index: bool = True,
    index_label: IndexLabel | None = None,
    chunksize: int | None = None,
    dtype: DtypeArg | None = None,
    method: Literal["multi"] | Callable | None = None,
    engine: str = "auto",
    **engine_kwargs,
) -> int | None:
    """
    Write records stored in a DataFrame to a SQL database.

    Parameters
    ----------
    frame : DataFrame, Series
    name : str
        Name of SQL table.
    con : ADBC Connection, SQLAlchemy connectable, str, or sqlite3 connection
        or sqlite3 DBAPI2 connection
        ADBC provides high performance I/O with native type support, where available.
        Using SQLAlchemy makes it possible to use any DB supported by that
        library.
        If a DBAPI2 object, only sqlite3 is supported.
    schema : str, optional
        Name of SQL schema in database to write to (if database flavor
        supports this). If None, use default schema (default).
    if_exists : {'fail', 'replace', 'append'}, default 'fail'
        - fail: If table exists, do nothing.
        - replace: If table exists, drop it, recreate it, and insert data.
        - append: If table exists, insert data. Create if does not exist.
    index : bool, default True
        Write DataFrame index as a column.
    index_label : str or sequence, optional
        Column label for index column(s). If None is given (default) and
        `index` is True, then the index names are used.
        A sequence should be given if the DataFrame uses MultiIndex.
    chunksize : int, optional
        Specify the number of rows in each batch to be written at a time.
        By default, all rows will be written at once.
    dtype : dict or scalar, optional
        Specifying the datatype for columns. If a dictionary is used, the
        keys should be the column names and the values should be the
        SQLAlchemy types or strings for the sqlite3 fallback mode. If a
        scalar is provided, it will be applied to all columns.
    method : {None, 'multi', callable}, optional
        Controls the SQL insertion clause used:

        - None : Uses standard SQL ``INSERT`` clause (one per row).
        - ``'multi'``: Pass multiple values in a single ``INSERT`` clause.
        - callable with signature ``(pd_table, conn, keys, data_iter) -> int | None``.

        Details and a sample callable implementation can be found in the
        section :ref:`insert method <io.sql.method>`.
    engine : {'auto', 'sqlalchemy'}, default 'auto'
        SQL engine library to use. If 'auto', then the option
        ``io.sql.engine`` is used. The default ``io.sql.engine``
        behavior is 'sqlalchemy'

        .. versionadded:: 1.3.0

    **engine_kwargs
        Any additional kwargs are passed to the engine.

    Returns
    -------
    None or int
        Number of rows affected by to_sql. None is returned if the callable
        passed into ``method`` does not return an integer number of rows.

        .. versionadded:: 1.4.0

    Notes
    -----
    The returned rows affected is the sum of the ``rowcount`` attribute of ``sqlite3.Cursor``
    or SQLAlchemy connectable. If using ADBC the returned rows are the result
    of ``Cursor.adbc_ingest``. The returned value may not reflect the exact number of written
    rows as stipulated in the
    `sqlite3 <https://docs.python.org/3/library/sqlite3.html#sqlite3.Cursor.rowcount>`__ or
    `SQLAlchemy <https://docs.sqlalchemy.org/en/14/core/connections.html#sqlalchemy.engine.BaseCursorResult.rowcount>`__
    """  # noqa: E501
    if if_exists not in ("fail", "replace", "append"):
        raise ValueError(f"'{if_exists}' is not valid for if_exists")

    if isinstance(frame, Series):
        frame = frame.to_frame()
    elif not isinstance(frame, DataFrame):
        raise NotImplementedError(
            "'frame' argument should be either a Series or a DataFrame"
        )

    with pandasSQL_builder(con, schema=schema, need_transaction=True) as pandas_sql:
        return pandas_sql.to_sql(
            frame,
            name,
            if_exists=if_exists,
            index=index,
            index_label=index_label,
            schema=schema,
            chunksize=chunksize,
            dtype=dtype,
            method=method,
            engine=engine,
            **engine_kwargs,
        )


def has_table(table_name: str, con, schema: str | None = None) -> bool:
    """
    Check if DataBase has named table.

    Parameters
    ----------
    table_name: string
        Name of SQL table.
    con: ADBC Connection, SQLAlchemy connectable, str, or sqlite3 connection
        ADBC provides high performance I/O with native type support, where available.
        Using SQLAlchemy makes it possible to use any DB supported by that
        library.
        If a DBAPI2 object, only sqlite3 is supported.
    schema : string, default None
        Name of SQL schema in database to write to (if database flavor supports
        this). If None, use default schema (default).

    Returns
    -------
    boolean
    """
    with pandasSQL_builder(con, schema=schema) as pandas_sql:
        return pandas_sql.has_table(table_name)


table_exists = has_table


def pandasSQL_builder(
    con,
    schema: str | None = None,
    need_transaction: bool = False,
) -> PandasSQL:
    """
    Convenience function to return the correct PandasSQL subclass based on the
    provided parameters.  Also creates a sqlalchemy connection and transaction
    if necessary.
    """
    import sqlite3

    if isinstance(con, sqlite3.Connection) or con is None:
        return SQLiteDatabase(con)

    sqlalchemy = import_optional_dependency("sqlalchemy", errors="ignore")

    if isinstance(con, str) and sqlalchemy is None:
        raise ImportError("Using URI string without sqlalchemy installed.")

    if sqlalchemy is not None and isinstance(con, (str, sqlalchemy.engine.Connectable)):
        return SQLDatabase(con, schema, need_transaction)

    adbc = import_optional_dependency("adbc_driver_manager.dbapi", errors="ignore")
    if adbc and isinstance(con, adbc.Connection):
        return ADBCDatabase(con)

    warnings.warn(
        "pandas only supports SQLAlchemy connectable (engine/connection) or "
        "database string URI or sqlite3 DBAPI2 connection. Other DBAPI2 "
        "objects are not tested. Please consider using SQLAlchemy.",
        UserWarning,
        stacklevel=find_stack_level(),
    )
    return SQLiteDatabase(con)


class SQLTable(PandasObject):
    """
    For mapping Pandas tables to SQL tables.
    Uses fact that table is reflected by SQLAlchemy to
    do better type conversions.
    Also holds various flags needed to avoid having to
    pass them between functions all the time.
    """

    # TODO: support for multiIndex

    def __init__(
        self,
        name: str,
        pandas_sql_engine,
        frame=None,
        index: bool | str | list[str] | None = True,
        if_exists: Literal["fail", "replace", "append"] = "fail",
        prefix: str = "pandas",
        index_label=None,
        schema=None,
        keys=None,
        dtype: DtypeArg | None = None,
    ) -> None:
        self.name = name
        self.pd_sql = pandas_sql_engine
        self.prefix = prefix
        self.frame = frame
        self.index = self._index_name(index, index_label)
        self.schema = schema
        self.if_exists = if_exists
        self.keys = keys
        self.dtype = dtype

        if frame is not None:
            # We want to initialize based on a dataframe
            self.table = self._create_table_setup()
        else:
            # no data provided, read-only mode
            self.table = self.pd_sql.get_table(self.name, self.schema)

        if self.table is None:
            raise ValueError(f"Could not init table '{name}'")

        if not len(self.name):
            raise ValueError("Empty table name specified")

    def exists(self):
        return self.pd_sql.has_table(self.name, self.schema)

    def sql_schema(self) -> str:
        from sqlalchemy.schema import CreateTable

        return str(CreateTable(self.table).compile(self.pd_sql.con))

    def _execute_create(self) -> None:
        # Inserting table into database, add to MetaData object
        self.table = self.table.to_metadata(self.pd_sql.meta)
        with self.pd_sql.run_transaction():
            self.table.create(bind=self.pd_sql.con)

    def create(self) -> None:
        if self.exists():
            if self.if_exists == "fail":
                raise ValueError(f"Table '{self.name}' already exists.")
            if self.if_exists == "replace":
                self.pd_sql.drop_table(self.name, self.schema)
                self._execute_create()
            elif self.if_exists == "append":
                pass
            else:
                raise ValueError(f"'{self.if_exists}' is not valid for if_exists")
        else:
            self._execute_create()

    def _execute_insert(self, conn, keys: list[str], data_iter) -> int:
        """
        Execute SQL statement inserting data

        Parameters
        ----------
        conn : sqlalchemy.engine.Engine or sqlalchemy.engine.Connection
        keys : list of str
           Column names
        data_iter : generator of list
           Each item contains a list of values to be inserted
        """
        data = [dict(zip(keys, row)) for row in data_iter]
        result = conn.execute(self.table.insert(), data)
        return result.rowcount

    def _execute_insert_multi(self, conn, keys: list[str], data_iter) -> int:
        """
        Alternative to _execute_insert for DBs support multi-value INSERT.

        Note: multi-value insert is usually faster for analytics DBs
        and tables containing a few columns
        but performance degrades quickly with increase of columns.

        """

        from sqlalchemy import insert

        data = [dict(zip(keys, row)) for row in data_iter]
        stmt = insert(self.table).values(data)
        result = conn.execute(stmt)
        return result.rowcount

    def insert_data(self) -> tuple[list[str], list[np.ndarray]]:
        if self.index is not None:
            temp = self.frame.copy()
            temp.index.names = self.index
            try:
                temp.reset_index(inplace=True)
            except ValueError as err:
                raise ValueError(f"duplicate name in index/columns: {err}") from err
        else:
            temp = self.frame

        column_names = list(map(str, temp.columns))
        ncols = len(column_names)
        # this just pre-allocates the list: None's will be replaced with ndarrays
        # error: List item 0 has incompatible type "None"; expected "ndarray"
        data_list: list[np.ndarray] = [None] * ncols  # type: ignore[list-item]

        for i, (_, ser) in enumerate(temp.items()):
            if ser.dtype.kind == "M":
                if isinstance(ser._values, ArrowExtensionArray):
                    import pyarrow as pa

                    if pa.types.is_date(ser.dtype.pyarrow_dtype):
                        # GH#53854 to_pydatetime not supported for pyarrow date dtypes
                        d = ser._values.to_numpy(dtype=object)
                    else:
                        with warnings.catch_warnings():
                            warnings.filterwarnings("ignore", category=FutureWarning)
                            # GH#52459 to_pydatetime will return Index[object]
                            d = np.asarray(ser.dt.to_pydatetime(), dtype=object)
                else:
                    d = ser._values.to_pydatetime()
            elif ser.dtype.kind == "m":
                vals = ser._values
                if isinstance(vals, ArrowExtensionArray):
                    vals = vals.to_numpy(dtype=np.dtype("m8[ns]"))
                # store as integers, see GH#6921, GH#7076
                d = vals.view("i8").astype(object)
            else:
                d = ser._values.astype(object)

            assert isinstance(d, np.ndarray), type(d)

            if ser._can_hold_na:
                # Note: this will miss timedeltas since they are converted to int
                mask = isna(d)
                d[mask] = None

            data_list[i] = d

        return column_names, data_list

    def insert(
        self,
        chunksize: int | None = None,
        method: Literal["multi"] | Callable | None = None,
    ) -> int | None:
        # set insert method
        if method is None:
            exec_insert = self._execute_insert
        elif method == "multi":
            exec_insert = self._execute_insert_multi
        elif callable(method):
            exec_insert = partial(method, self)
        else:
            raise ValueError(f"Invalid parameter `method`: {method}")

        keys, data_list = self.insert_data()

        nrows = len(self.frame)

        if nrows == 0:
            return 0

        if chunksize is None:
            chunksize = nrows
        elif chunksize == 0:
            raise ValueError("chunksize argument should be non-zero")

        chunks = (nrows // chunksize) + 1
        total_inserted = None
        with self.pd_sql.run_transaction() as conn:
            for i in range(chunks):
                start_i = i * chunksize
                end_i = min((i + 1) * chunksize, nrows)
                if start_i >= end_i:
                    break

                chunk_iter = zip(*(arr[start_i:end_i] for arr in data_list))
                num_inserted = exec_insert(conn, keys, chunk_iter)
                # GH 46891
                if num_inserted is not None:
                    if total_inserted is None:
                        total_inserted = num_inserted
                    else:
                        total_inserted += num_inserted
        return total_inserted

    def _query_iterator(
        self,
        result,
        exit_stack: ExitStack,
        chunksize: int | None,
        columns,
        coerce_float: bool = True,
        parse_dates=None,
        dtype_backend: DtypeBackend | Literal["numpy"] = "numpy",
    ):
        """Return generator through chunked result set."""
        has_read_data = False
        with exit_stack:
            while True:
                data = result.fetchmany(chunksize)
                if not data:
                    if not has_read_data:
                        yield DataFrame.from_records(
                            [], columns=columns, coerce_float=coerce_float
                        )
                    break

                has_read_data = True
                self.frame = _convert_arrays_to_dataframe(
                    data, columns, coerce_float, dtype_backend
                )

                self._harmonize_columns(
                    parse_dates=parse_dates, dtype_backend=dtype_backend
                )

                if self.index is not None:
                    self.frame.set_index(self.index, inplace=True)

                yield self.frame

    def read(
        self,
        exit_stack: ExitStack,
        coerce_float: bool = True,
        parse_dates=None,
        columns=None,
        chunksize: int | None = None,
        dtype_backend: DtypeBackend | Literal["numpy"] = "numpy",
    ) -> DataFrame | Iterator[DataFrame]:
        from sqlalchemy import select

        if columns is not None and len(columns) > 0:
            cols = [self.table.c[n] for n in columns]
            if self.index is not None:
                for idx in self.index[::-1]:
                    cols.insert(0, self.table.c[idx])
            sql_select = select(*cols)
        else:
            sql_select = select(self.table)
        result = self.pd_sql.execute(sql_select)
        column_names = result.keys()

        if chunksize is not None:
            return self._query_iterator(
                result,
                exit_stack,
                chunksize,
                column_names,
                coerce_float=coerce_float,
                parse_dates=parse_dates,
                dtype_backend=dtype_backend,
            )
        else:
            data = result.fetchall()
            self.frame = _convert_arrays_to_dataframe(
                data, column_names, coerce_float, dtype_backend
            )

            self._harmonize_columns(
                parse_dates=parse_dates, dtype_backend=dtype_backend
            )

            if self.index is not None:
                self.frame.set_index(self.index, inplace=True)

            return self.frame

    def _index_name(self, index, index_label):
        # for writing: index=True to include index in sql table
        if index is True:
            nlevels = self.frame.index.nlevels
            # if index_label is specified, set this as index name(s)
            if index_label is not None:
                if not isinstance(index_label, list):
                    index_label = [index_label]
                if len(index_label) != nlevels:
                    raise ValueError(
                        "Length of 'index_label' should match number of "
                        f"levels, which is {nlevels}"
                    )
                return index_label
            # return the used column labels for the index columns
            if (
                nlevels == 1
                and "index" not in self.frame.columns
                and self.frame.index.name is None
            ):
                return ["index"]
            else:
                return com.fill_missing_names(self.frame.index.names)

        # for reading: index=(list of) string to specify column to set as index
        elif isinstance(index, str):
            return [index]
        elif isinstance(index, list):
            return index
        else:
            return None

    def _get_column_names_and_types(self, dtype_mapper):
        column_names_and_types = []
        if self.index is not None:
            for i, idx_label in enumerate(self.index):
                idx_type = dtype_mapper(self.frame.index._get_level_values(i))
                column_names_and_types.append((str(idx_label), idx_type, True))

        column_names_and_types += [
            (str(self.frame.columns[i]), dtype_mapper(self.frame.iloc[:, i]), False)
            for i in range(len(self.frame.columns))
        ]

        return column_names_and_types

    def _create_table_setup(self):
        from sqlalchemy import (
            Column,
            PrimaryKeyConstraint,
            Table,
        )
        from sqlalchemy.schema import MetaData

        column_names_and_types = self._get_column_names_and_types(self._sqlalchemy_type)

        columns: list[Any] = [
            Column(name, typ, index=is_index)
            for name, typ, is_index in column_names_and_types
        ]

        if self.keys is not None:
            if not is_list_like(self.keys):
                keys = [self.keys]
            else:
                keys = self.keys
            pkc = PrimaryKeyConstraint(*keys, name=self.name + "_pk")
            columns.append(pkc)

        schema = self.schema or self.pd_sql.meta.schema

        # At this point, attach to new metadata, only attach to self.meta
        # once table is created.
        meta = MetaData()
        return Table(self.name, meta, *columns, schema=schema)

    def _harmonize_columns(
        self,
        parse_dates=None,
        dtype_backend: DtypeBackend | Literal["numpy"] = "numpy",
    ) -> None:
        """
        Make the DataFrame's column types align with the SQL table
        column types.
        Need to work around limited NA value support. Floats are always
        fine, ints must always be floats if there are Null values.
        Booleans are hard because converting bool column with None replaces
        all Nones with false. Therefore only convert bool if there are no
        NA values.
        Datetimes should already be converted to np.datetime64 if supported,
        but here we also force conversion if required.
        """
        parse_dates = _process_parse_dates_argument(parse_dates)

        for sql_col in self.table.columns:
            col_name = sql_col.name
            try:
                df_col = self.frame[col_name]

                # Handle date parsing upfront; don't try to convert columns
                # twice
                if col_name in parse_dates:
                    try:
                        fmt = parse_dates[col_name]
                    except TypeError:
                        fmt = None
                    self.frame[col_name] = _handle_date_column(df_col, format=fmt)
                    continue

                # the type the dataframe column should have
                col_type = self._get_dtype(sql_col.type)

                if (
                    col_type is datetime
                    or col_type is date
                    or col_type is DatetimeTZDtype
                ):
                    # Convert tz-aware Datetime SQL columns to UTC
                    utc = col_type is DatetimeTZDtype
                    self.frame[col_name] = _handle_date_column(df_col, utc=utc)
                elif dtype_backend == "numpy" and col_type is float:
                    # floats support NA, can always convert!
                    self.frame[col_name] = df_col.astype(col_type, copy=False)
                elif (
                    using_string_dtype()
                    and is_string_dtype(col_type)
                    and is_object_dtype(self.frame[col_name])
                ):
                    self.frame[col_name] = df_col.astype(col_type, copy=False)
                elif dtype_backend == "numpy" and len(df_col) == df_col.count():
                    # No NA values, can convert ints and bools
                    if col_type is np.dtype("int64") or col_type is bool:
                        self.frame[col_name] = df_col.astype(col_type, copy=False)
            except KeyError:
                pass  # this column not in results

    def _sqlalchemy_type(self, col: Index | Series):
        dtype: DtypeArg = self.dtype or {}
        if is_dict_like(dtype):
            dtype = cast(dict, dtype)
            if col.name in dtype:
                return dtype[col.name]

        # Infer type of column, while ignoring missing values.
        # Needed for inserting typed data containing NULLs, GH 8778.
        col_type = lib.infer_dtype(col, skipna=True)

        from sqlalchemy.types import (
            TIMESTAMP,
            BigInteger,
            Boolean,
            Date,
            DateTime,
            Float,
            Integer,
            SmallInteger,
            Text,
            Time,
        )

        if col_type in ("datetime64", "datetime"):
            # GH 9086: TIMESTAMP is the suggested type if the column contains
            # timezone information
            try:
                # error: Item "Index" of "Union[Index, Series]" has no attribute "dt"
                if col.dt.tz is not None:  # type: ignore[union-attr]
                    return TIMESTAMP(timezone=True)
            except AttributeError:
                # The column is actually a DatetimeIndex
                # GH 26761 or an Index with date-like data e.g. 9999-01-01
                if getattr(col, "tz", None) is not None:
                    return TIMESTAMP(timezone=True)
            return DateTime
        if col_type == "timedelta64":
            warnings.warn(
                "the 'timedelta' type is not supported, and will be "
                "written as integer values (ns frequency) to the database.",
                UserWarning,
                stacklevel=find_stack_level(),
            )
            return BigInteger
        elif col_type == "floating":
            if col.dtype == "float32":
                return Float(precision=23)
            else:
                return Float(precision=53)
        elif col_type == "integer":
            # GH35076 Map pandas integer to optimal SQLAlchemy integer type
            if col.dtype.name.lower() in ("int8", "uint8", "int16"):
                return SmallInteger
            elif col.dtype.name.lower() in ("uint16", "int32"):
                return Integer
            elif col.dtype.name.lower() == "uint64":
                raise ValueError("Unsigned 64 bit integer datatype is not supported")
            else:
                return BigInteger
        elif col_type == "boolean":
            return Boolean
        elif col_type == "date":
            return Date
        elif col_type == "time":
            return Time
        elif col_type == "complex":
            raise ValueError("Complex datatypes not supported")

        return Text

    def _get_dtype(self, sqltype):
        from sqlalchemy.types import (
            TIMESTAMP,
            Boolean,
            Date,
            DateTime,
            Float,
            Integer,
            String,
        )

        if isinstance(sqltype, Float):
            return float
        elif isinstance(sqltype, Integer):
            # TODO: Refine integer size.
            return np.dtype("int64")
        elif isinstance(sqltype, TIMESTAMP):
            # we have a timezone capable type
            if not sqltype.timezone:
                return datetime
            return DatetimeTZDtype
        elif isinstance(sqltype, DateTime):
            # Caution: np.datetime64 is also a subclass of np.number.
            return datetime
        elif isinstance(sqltype, Date):
            return date
        elif isinstance(sqltype, Boolean):
            return bool
        elif isinstance(sqltype, String):
            if using_string_dtype():
                return StringDtype(na_value=np.nan)

        return object


class PandasSQL(PandasObject, ABC):
    """
    Subclasses Should define read_query and to_sql.
    """

    def __enter__(self) -> Self:
        return self

    def __exit__(self, *args) -> None:
        pass

    def read_table(
        self,
        table_name: str,
        index_col: str | list[str] | None = None,
        coerce_float: bool = True,
        parse_dates=None,
        columns=None,
        schema: str | None = None,
        chunksize: int | None = None,
        dtype_backend: DtypeBackend | Literal["numpy"] = "numpy",
    ) -> DataFrame | Iterator[DataFrame]:
        raise NotImplementedError

    @abstractmethod
    def read_query(
        self,
        sql: str,
        index_col: str | list[str] | None = None,
        coerce_float: bool = True,
        parse_dates=None,
        params=None,
        chunksize: int | None = None,
        dtype: DtypeArg | None = None,
        dtype_backend: DtypeBackend | Literal["numpy"] = "numpy",
    ) -> DataFrame | Iterator[DataFrame]:
        pass

    @abstractmethod
    def to_sql(
        self,
        frame,
        name: str,
        if_exists: Literal["fail", "replace", "append"] = "fail",
        index: bool = True,
        index_label=None,
        schema=None,
        chunksize: int | None = None,
        dtype: DtypeArg | None = None,
        method: Literal["multi"] | Callable | None = None,
        engine: str = "auto",
        **engine_kwargs,
    ) -> int | None:
        pass

    @abstractmethod
    def execute(self, sql: str | Select | TextClause, params=None):
        pass

    @abstractmethod
    def has_table(self, name: str, schema: str | None = None) -> bool:
        pass

    @abstractmethod
    def _create_sql_schema(
        self,
        frame: DataFrame,
        table_name: str,
        keys: list[str] | None = None,
        dtype: DtypeArg | None = None,
        schema: str | None = None,
    ) -> str:
        pass


class BaseEngine:
    def insert_records(
        self,
        table: SQLTable,
        con,
        frame,
        name: str,
        index: bool | str | list[str] | None = True,
        schema=None,
        chunksize: int | None = None,
        method=None,
        **engine_kwargs,
    ) -> int | None:
        """
        Inserts data into already-prepared table
        """
        raise AbstractMethodError(self)


class SQLAlchemyEngine(BaseEngine):
    def __init__(self) -> None:
        import_optional_dependency(
            "sqlalchemy", extra="sqlalchemy is required for SQL support."
        )

    def insert_records(
        self,
        table: SQLTable,
        con,
        frame,
        name: str,
        index: bool | str | list[str] | None = True,
        schema=None,
        chunksize: int | None = None,
        method=None,
        **engine_kwargs,
    ) -> int | None:
        from sqlalchemy import exc

        try:
            return table.insert(chunksize=chunksize, method=method)
        except exc.StatementError as err:
            # GH34431
            # https://stackoverflow.com/a/67358288/6067848
            msg = r"""(\(1054, "Unknown column 'inf(e0)?' in 'field list'"\))(?#
            )|inf can not be used with MySQL"""
            err_text = str(err.orig)
            if re.search(msg, err_text):
                raise ValueError("inf cannot be used with MySQL") from err
            raise err


def get_engine(engine: str) -> BaseEngine:
    """return our implementation"""
    if engine == "auto":
        engine = get_option("io.sql.engine")

    if engine == "auto":
        # try engines in this order
        engine_classes = [SQLAlchemyEngine]

        error_msgs = ""
        for engine_class in engine_classes:
            try:
                return engine_class()
            except ImportError as err:
                error_msgs += "\n - " + str(err)

        raise ImportError(
            "Unable to find a usable engine; "
            "tried using: 'sqlalchemy'.\n"
            "A suitable version of "
            "sqlalchemy is required for sql I/O "
            "support.\n"
            "Trying to import the above resulted in these errors:"
            f"{error_msgs}"
        )

    if engine == "sqlalchemy":
        return SQLAlchemyEngine()

    raise ValueError("engine must be one of 'auto', 'sqlalchemy'")


class SQLDatabase(PandasSQL):
    """
    This class enables conversion between DataFrame and SQL databases
    using SQLAlchemy to handle DataBase abstraction.

    Parameters
    ----------
    con : SQLAlchemy Connectable or URI string.
        Connectable to connect with the database. Using SQLAlchemy makes it
        possible to use any DB supported by that library.
    schema : string, default None
        Name of SQL schema in database to write to (if database flavor
        supports this). If None, use default schema (default).
    need_transaction : bool, default False
        If True, SQLDatabase will create a transaction.

    """

    def __init__(
        self, con, schema: str | None = None, need_transaction: bool = False
    ) -> None:
        from sqlalchemy import create_engine
        from sqlalchemy.engine import Engine
        from sqlalchemy.schema import MetaData

        # self.exit_stack cleans up the Engine and Connection and commits the
        # transaction if any of those objects was created below.
        # Cleanup happens either in self.__exit__ or at the end of the iterator
        # returned by read_sql when chunksize is not None.
        self.exit_stack = ExitStack()
        if isinstance(con, str):
            con = create_engine(con)
            self.exit_stack.callback(con.dispose)
        if isinstance(con, Engine):
            con = self.exit_stack.enter_context(con.connect())
        if need_transaction and not con.in_transaction():
            self.exit_stack.enter_context(con.begin())
        self.con = con
        self.meta = MetaData(schema=schema)
        self.returns_generator = False

    def __exit__(self, *args) -> None:
        if not self.returns_generator:
            self.exit_stack.close()

    @contextmanager
    def run_transaction(self):
        if not self.con.in_transaction():
            with self.con.begin():
                yield self.con
        else:
            yield self.con

    def execute(self, sql: str | Select | TextClause, params=None):
        """Simple passthrough to SQLAlchemy connectable"""
        args = [] if params is None else [params]
        if isinstance(sql, str):
            return self.con.exec_driver_sql(sql, *args)
        return self.con.execute(sql, *args)

    def read_table(
        self,
        table_name: str,
        index_col: str | list[str] | None = None,
        coerce_float: bool = True,
        parse_dates=None,
        columns=None,
        schema: str | None = None,
        chunksize: int | None = None,
        dtype_backend: DtypeBackend | Literal["numpy"] = "numpy",
    ) -> DataFrame | Iterator[DataFrame]:
        """
        Read SQL database table into a DataFrame.

        Parameters
        ----------
        table_name : str
            Name of SQL table in database.
        index_col : string, optional, default: None
            Column to set as index.
        coerce_float : bool, default True
            Attempts to convert values of non-string, non-numeric objects
            (like decimal.Decimal) to floating point. This can result in
            loss of precision.
        parse_dates : list or dict, default: None
            - List of column names to parse as dates.
            - Dict of ``{column_name: format string}`` where format string is
              strftime compatible in case of parsing string times, or is one of
              (D, s, ns, ms, us) in case of parsing integer timestamps.
            - Dict of ``{column_name: arg}``, where the arg corresponds
              to the keyword arguments of :func:`pandas.to_datetime`.
              Especially useful with databases without native Datetime support,
              such as SQLite.
        columns : list, default: None
            List of column names to select from SQL table.
        schema : string, default None
            Name of SQL schema in database to query (if database flavor
            supports this).  If specified, this overwrites the default
            schema of the SQL database object.
        chunksize : int, default None
            If specified, return an iterator where `chunksize` is the number
            of rows to include in each chunk.
        dtype_backend : {'numpy_nullable', 'pyarrow'}, default 'numpy_nullable'
            Back-end data type applied to the resultant :class:`DataFrame`
            (still experimental). Behaviour is as follows:

            * ``"numpy_nullable"``: returns nullable-dtype-backed :class:`DataFrame`
              (default).
            * ``"pyarrow"``: returns pyarrow-backed nullable :class:`ArrowDtype`
              DataFrame.

            .. versionadded:: 2.0

        Returns
        -------
        DataFrame

        See Also
        --------
        pandas.read_sql_table
        SQLDatabase.read_query

        """
        self.meta.reflect(bind=self.con, only=[table_name], views=True)
        table = SQLTable(table_name, self, index=index_col, schema=schema)
        if chunksize is not None:
            self.returns_generator = True
        return table.read(
            self.exit_stack,
            coerce_float=coerce_float,
            parse_dates=parse_dates,
            columns=columns,
            chunksize=chunksize,
            dtype_backend=dtype_backend,
        )

    @staticmethod
    def _query_iterator(
        result,
        exit_stack: ExitStack,
        chunksize: int,
        columns,
        index_col=None,
        coerce_float: bool = True,
        parse_dates=None,
        dtype: DtypeArg | None = None,
        dtype_backend: DtypeBackend | Literal["numpy"] = "numpy",
    ):
        """Return generator through chunked result set"""
        has_read_data = False
        with exit_stack:
            while True:
                data = result.fetchmany(chunksize)
                if not data:
                    if not has_read_data:
                        yield _wrap_result(
                            [],
                            columns,
                            index_col=index_col,
                            coerce_float=coerce_float,
                            parse_dates=parse_dates,
                            dtype=dtype,
                            dtype_backend=dtype_backend,
                        )
                    break

                has_read_data = True
                yield _wrap_result(
                    data,
                    columns,
                    index_col=index_col,
                    coerce_float=coerce_float,
                    parse_dates=parse_dates,
                    dtype=dtype,
                    dtype_backend=dtype_backend,
                )

    def read_query(
        self,
        sql: str,
        index_col: str | list[str] | None = None,
        coerce_float: bool = True,
        parse_dates=None,
        params=None,
        chunksize: int | None = None,
        dtype: DtypeArg | None = None,
        dtype_backend: DtypeBackend | Literal["numpy"] = "numpy",
    ) -> DataFrame | Iterator[DataFrame]:
        """
        Read SQL query into a DataFrame.

        Parameters
        ----------
        sql : str
            SQL query to be executed.
        index_col : string, optional, default: None
            Column name to use as index for the returned DataFrame object.
        coerce_float : bool, default True
            Attempt to convert values of non-string, non-numeric objects (like
            decimal.Decimal) to floating point, useful for SQL result sets.
        params : list, tuple or dict, optional, default: None
            List of parameters to pass to execute method.  The syntax used
            to pass parameters is database driver dependent. Check your
            database driver documentation for which of the five syntax styles,
            described in PEP 249's paramstyle, is supported.
            Eg. for psycopg2, uses %(name)s so use params={'name' : 'value'}
        parse_dates : list or dict, default: None
            - List of column names to parse as dates.
            - Dict of ``{column_name: format string}`` where format string is
              strftime compatible in case of parsing string times, or is one of
              (D, s, ns, ms, us) in case of parsing integer timestamps.
            - Dict of ``{column_name: arg dict}``, where the arg dict
              corresponds to the keyword arguments of
              :func:`pandas.to_datetime` Especially useful with databases
              without native Datetime support, such as SQLite.
        chunksize : int, default None
            If specified, return an iterator where `chunksize` is the number
            of rows to include in each chunk.
        dtype : Type name or dict of columns
            Data type for data or columns. E.g. np.float64 or
            {'a': np.float64, 'b': np.int32, 'c': 'Int64'}

            .. versionadded:: 1.3.0

        Returns
        -------
        DataFrame

        See Also
        --------
        read_sql_table : Read SQL database table into a DataFrame.
        read_sql

        """
        result = self.execute(sql, params)
        columns = result.keys()

        if chunksize is not None:
            self.returns_generator = True
            return self._query_iterator(
                result,
                self.exit_stack,
                chunksize,
                columns,
                index_col=index_col,
                coerce_float=coerce_float,
                parse_dates=parse_dates,
                dtype=dtype,
                dtype_backend=dtype_backend,
            )
        else:
            data = result.fetchall()
            frame = _wrap_result(
                data,
                columns,
                index_col=index_col,
                coerce_float=coerce_float,
                parse_dates=parse_dates,
                dtype=dtype,
                dtype_backend=dtype_backend,
            )
            return frame

    read_sql = read_query

    def prep_table(
        self,
        frame,
        name: str,
        if_exists: Literal["fail", "replace", "append"] = "fail",
        index: bool | str | list[str] | None = True,
        index_label=None,
        schema=None,
        dtype: DtypeArg | None = None,
    ) -> SQLTable:
        """
        Prepares table in the database for data insertion. Creates it if needed, etc.
        """
        if dtype:
            if not is_dict_like(dtype):
                # error: Value expression in dictionary comprehension has incompatible
                # type "Union[ExtensionDtype, str, dtype[Any], Type[object],
                # Dict[Hashable, Union[ExtensionDtype, Union[str, dtype[Any]],
                # Type[str], Type[float], Type[int], Type[complex], Type[bool],
                # Type[object]]]]"; expected type "Union[ExtensionDtype, str,
                # dtype[Any], Type[object]]"
                dtype = {col_name: dtype for col_name in frame}  # type: ignore[misc]
            else:
                dtype = cast(dict, dtype)

            from sqlalchemy.types import TypeEngine

            for col, my_type in dtype.items():
                if isinstance(my_type, type) and issubclass(my_type, TypeEngine):
                    pass
                elif isinstance(my_type, TypeEngine):
                    pass
                else:
                    raise ValueError(f"The type of {col} is not a SQLAlchemy type")

        table = SQLTable(
            name,
            self,
            frame=frame,
            index=index,
            if_exists=if_exists,
            index_label=index_label,
            schema=schema,
            dtype=dtype,
        )
        table.create()
        return table

    def check_case_sensitive(
        self,
        name: str,
        schema: str | None,
    ) -> None:
        """
        Checks table name for issues with case-sensitivity.
        Method is called after data is inserted.
        """
        if not name.isdigit() and not name.islower():
            # check for potentially case sensitivity issues (GH7815)
            # Only check when name is not a number and name is not lower case
            from sqlalchemy import inspect as sqlalchemy_inspect

            insp = sqlalchemy_inspect(self.con)
            table_names = insp.get_table_names(schema=schema or self.meta.schema)
            if name not in table_names:
                msg = (
                    f"The provided table name '{name}' is not found exactly as "
                    "such in the database after writing the table, possibly "
                    "due to case sensitivity issues. Consider using lower "
                    "case table names."
                )
                warnings.warn(
                    msg,
                    UserWarning,
                    stacklevel=find_stack_level(),
                )

    def to_sql(
        self,
        frame,
        name: str,
        if_exists: Literal["fail", "replace", "append"] = "fail",
        index: bool = True,
        index_label=None,
        schema: str | None = None,
        chunksize: int | None = None,
        dtype: DtypeArg | None = None,
        method: Literal["multi"] | Callable | None = None,
        engine: str = "auto",
        **engine_kwargs,
    ) -> int | None:
        """
        Write records stored in a DataFrame to a SQL database.

        Parameters
        ----------
        frame : DataFrame
        name : string
            Name of SQL table.
        if_exists : {'fail', 'replace', 'append'}, default 'fail'
            - fail: If table exists, do nothing.
            - replace: If table exists, drop it, recreate it, and insert data.
            - append: If table exists, insert data. Create if does not exist.
        index : boolean, default True
            Write DataFrame index as a column.
        index_label : string or sequence, default None
            Column label for index column(s). If None is given (default) and
            `index` is True, then the index names are used.
            A sequence should be given if the DataFrame uses MultiIndex.
        schema : string, default None
            Name of SQL schema in database to write to (if database flavor
            supports this). If specified, this overwrites the default
            schema of the SQLDatabase object.
        chunksize : int, default None
            If not None, then rows will be written in batches of this size at a
            time.  If None, all rows will be written at once.
        dtype : single type or dict of column name to SQL type, default None
            Optional specifying the datatype for columns. The SQL type should
            be a SQLAlchemy type. If all columns are of the same type, one
            single value can be used.
        method : {None', 'multi', callable}, default None
            Controls the SQL insertion clause used:

            * None : Uses standard SQL ``INSERT`` clause (one per row).
            * 'multi': Pass multiple values in a single ``INSERT`` clause.
            * callable with signature ``(pd_table, conn, keys, data_iter)``.

            Details and a sample callable implementation can be found in the
            section :ref:`insert method <io.sql.method>`.
        engine : {'auto', 'sqlalchemy'}, default 'auto'
            SQL engine library to use. If 'auto', then the option
            ``io.sql.engine`` is used. The default ``io.sql.engine``
            behavior is 'sqlalchemy'

            .. versionadded:: 1.3.0

        **engine_kwargs
            Any additional kwargs are passed to the engine.
        """
        sql_engine = get_engine(engine)

        table = self.prep_table(
            frame=frame,
            name=name,
            if_exists=if_exists,
            index=index,
            index_label=index_label,
            schema=schema,
            dtype=dtype,
        )

        total_inserted = sql_engine.insert_records(
            table=table,
            con=self.con,
            frame=frame,
            name=name,
            index=index,
            schema=schema,
            chunksize=chunksize,
            method=method,
            **engine_kwargs,
        )

        self.check_case_sensitive(name=name, schema=schema)
        return total_inserted

    @property
    def tables(self):
        return self.meta.tables

    def has_table(self, name: str, schema: str | None = None) -> bool:
        from sqlalchemy import inspect as sqlalchemy_inspect

        insp = sqlalchemy_inspect(self.con)
        return insp.has_table(name, schema or self.meta.schema)

    def get_table(self, table_name: str, schema: str | None = None) -> Table:
        from sqlalchemy import (
            Numeric,
            Table,
        )

        schema = schema or self.meta.schema
        tbl = Table(table_name, self.meta, autoload_with=self.con, schema=schema)
        for column in tbl.columns:
            if isinstance(column.type, Numeric):
                column.type.asdecimal = False
        return tbl

    def drop_table(self, table_name: str, schema: str | None = None) -> None:
        schema = schema or self.meta.schema
        if self.has_table(table_name, schema):
            self.meta.reflect(
                bind=self.con, only=[table_name], schema=schema, views=True
            )
            with self.run_transaction():
                self.get_table(table_name, schema).drop(bind=self.con)
            self.meta.clear()

    def _create_sql_schema(
        self,
        frame: DataFrame,
        table_name: str,
        keys: list[str] | None = None,
        dtype: DtypeArg | None = None,
        schema: str | None = None,
    ) -> str:
        table = SQLTable(
            table_name,
            self,
            frame=frame,
            index=False,
            keys=keys,
            dtype=dtype,
            schema=schema,
        )
        return str(table.sql_schema())


# ---- SQL without SQLAlchemy ---


class ADBCDatabase(PandasSQL):
    """
    This class enables conversion between DataFrame and SQL databases
    using ADBC to handle DataBase abstraction.

    Parameters
    ----------
    con : adbc_driver_manager.dbapi.Connection
    """

    def __init__(self, con) -> None:
        self.con = con

    @contextmanager
    def run_transaction(self):
        with self.con.cursor() as cur:
            try:
                yield cur
            except Exception:
                self.con.rollback()
                raise
            self.con.commit()

    def execute(self, sql: str | Select | TextClause, params=None):
        if not isinstance(sql, str):
            raise TypeError("Query must be a string unless using sqlalchemy.")
        args = [] if params is None else [params]
        cur = self.con.cursor()
        try:
            cur.execute(sql, *args)
            return cur
        except Exception as exc:
            try:
                self.con.rollback()
            except Exception as inner_exc:  # pragma: no cover
                ex = DatabaseError(
                    f"Execution failed on sql: {sql}\n{exc}\nunable to rollback"
                )
                raise ex from inner_exc

            ex = DatabaseError(f"Execution failed on sql '{sql}': {exc}")
            raise ex from exc

    def read_table(
        self,
        table_name: str,
        index_col: str | list[str] | None = None,
        coerce_float: bool = True,
        parse_dates=None,
        columns=None,
        schema: str | None = None,
        chunksize: int | None = None,
        dtype_backend: DtypeBackend | Literal["numpy"] = "numpy",
    ) -> DataFrame | Iterator[DataFrame]:
        """
        Read SQL database table into a DataFrame.

        Parameters
        ----------
        table_name : str
            Name of SQL table in database.
        coerce_float : bool, default True
            Raises NotImplementedError
        parse_dates : list or dict, default: None
            - List of column names to parse as dates.
            - Dict of ``{column_name: format string}`` where format string is
              strftime compatible in case of parsing string times, or is one of
              (D, s, ns, ms, us) in case of parsing integer timestamps.
            - Dict of ``{column_name: arg}``, where the arg corresponds
              to the keyword arguments of :func:`pandas.to_datetime`.
              Especially useful with databases without native Datetime support,
              such as SQLite.
        columns : list, default: None
            List of column names to select from SQL table.
        schema : string, default None
            Name of SQL schema in database to query (if database flavor
            supports this).  If specified, this overwrites the default
            schema of the SQL database object.
        chunksize : int, default None
            Raises NotImplementedError
        dtype_backend : {'numpy_nullable', 'pyarrow'}, default 'numpy_nullable'
            Back-end data type applied to the resultant :class:`DataFrame`
            (still experimental). Behaviour is as follows:

            * ``"numpy_nullable"``: returns nullable-dtype-backed :class:`DataFrame`
              (default).
            * ``"pyarrow"``: returns pyarrow-backed nullable :class:`ArrowDtype`
              DataFrame.

            .. versionadded:: 2.0

        Returns
        -------
        DataFrame

        See Also
        --------
        pandas.read_sql_table
        SQLDatabase.read_query

        """
        if coerce_float is not True:
            raise NotImplementedError(
                "'coerce_float' is not implemented for ADBC drivers"
            )
        if chunksize:
            raise NotImplementedError("'chunksize' is not implemented for ADBC drivers")

        if columns:
            if index_col:
                index_select = maybe_make_list(index_col)
            else:
                index_select = []
            to_select = index_select + columns
            select_list = ", ".join(f'"{x}"' for x in to_select)
        else:
            select_list = "*"
        if schema:
            stmt = f"SELECT {select_list} FROM {schema}.{table_name}"
        else:
            stmt = f"SELECT {select_list} FROM {table_name}"

        with self.con.cursor() as cur:
            cur.execute(stmt)
            pa_table = cur.fetch_arrow_table()
            df = arrow_table_to_pandas(pa_table, dtype_backend=dtype_backend)

        return _wrap_result_adbc(
            df,
            index_col=index_col,
            parse_dates=parse_dates,
        )

    def read_query(
        self,
        sql: str,
        index_col: str | list[str] | None = None,
        coerce_float: bool = True,
        parse_dates=None,
        params=None,
        chunksize: int | None = None,
        dtype: DtypeArg | None = None,
        dtype_backend: DtypeBackend | Literal["numpy"] = "numpy",
    ) -> DataFrame | Iterator[DataFrame]:
        """
        Read SQL query into a DataFrame.

        Parameters
        ----------
        sql : str
            SQL query to be executed.
        index_col : string, optional, default: None
            Column name to use as index for the returned DataFrame object.
        coerce_float : bool, default True
            Raises NotImplementedError
        params : list, tuple or dict, optional, default: None
            Raises NotImplementedError
        parse_dates : list or dict, default: None
            - List of column names to parse as dates.
            - Dict of ``{column_name: format string}`` where format string is
              strftime compatible in case of parsing string times, or is one of
              (D, s, ns, ms, us) in case of parsing integer timestamps.
            - Dict of ``{column_name: arg dict}``, where the arg dict
              corresponds to the keyword arguments of
              :func:`pandas.to_datetime` Especially useful with databases
              without native Datetime support, such as SQLite.
        chunksize : int, default None
            Raises NotImplementedError
        dtype : Type name or dict of columns
            Data type for data or columns. E.g. np.float64 or
            {'a': np.float64, 'b': np.int32, 'c': 'Int64'}

            .. versionadded:: 1.3.0

        Returns
        -------
        DataFrame

        See Also
        --------
        read_sql_table : Read SQL database table into a DataFrame.
        read_sql

        """
        if coerce_float is not True:
            raise NotImplementedError(
                "'coerce_float' is not implemented for ADBC drivers"
            )
        if params:
            raise NotImplementedError("'params' is not implemented for ADBC drivers")
        if chunksize:
            raise NotImplementedError("'chunksize' is not implemented for ADBC drivers")

        with self.con.cursor() as cur:
            cur.execute(sql)
            pa_table = cur.fetch_arrow_table()
            df = arrow_table_to_pandas(pa_table, dtype_backend=dtype_backend)

        return _wrap_result_adbc(
            df,
            index_col=index_col,
            parse_dates=parse_dates,
            dtype=dtype,
        )

    read_sql = read_query

    def to_sql(
        self,
        frame,
        name: str,
        if_exists: Literal["fail", "replace", "append"] = "fail",
        index: bool = True,
        index_label=None,
        schema: str | None = None,
        chunksize: int | None = None,
        dtype: DtypeArg | None = None,
        method: Literal["multi"] | Callable | None = None,
        engine: str = "auto",
        **engine_kwargs,
    ) -> int | None:
        """
        Write records stored in a DataFrame to a SQL database.

        Parameters
        ----------
        frame : DataFrame
        name : string
            Name of SQL table.
        if_exists : {'fail', 'replace', 'append'}, default 'fail'
            - fail: If table exists, do nothing.
            - replace: If table exists, drop it, recreate it, and insert data.
            - append: If table exists, insert data. Create if does not exist.
        index : boolean, default True
            Write DataFrame index as a column.
        index_label : string or sequence, default None
            Raises NotImplementedError
        schema : string, default None
            Name of SQL schema in database to write to (if database flavor
            supports this). If specified, this overwrites the default
            schema of the SQLDatabase object.
        chunksize : int, default None
            Raises NotImplementedError
        dtype : single type or dict of column name to SQL type, default None
            Raises NotImplementedError
        method : {None', 'multi', callable}, default None
            Raises NotImplementedError
        engine : {'auto', 'sqlalchemy'}, default 'auto'
            Raises NotImplementedError if not set to 'auto'
        """
        if index_label:
            raise NotImplementedError(
                "'index_label' is not implemented for ADBC drivers"
            )
        if chunksize:
            raise NotImplementedError("'chunksize' is not implemented for ADBC drivers")
        if dtype:
            raise NotImplementedError("'dtype' is not implemented for ADBC drivers")
        if method:
            raise NotImplementedError("'method' is not implemented for ADBC drivers")
        if engine != "auto":
            raise NotImplementedError(
                "engine != 'auto' not implemented for ADBC drivers"
            )

        if schema:
            table_name = f"{schema}.{name}"
        else:
            table_name = name

        # pandas if_exists="append" will still create the
        # table if it does not exist; ADBC is more explicit with append/create
        # as applicable modes, so the semantics get blurred across
        # the libraries
        mode = "create"
        if self.has_table(name, schema):
            if if_exists == "fail":
                raise ValueError(f"Table '{table_name}' already exists.")
            elif if_exists == "replace":
                with self.con.cursor() as cur:
                    cur.execute(f"DROP TABLE {table_name}")
            elif if_exists == "append":
                mode = "append"

        import pyarrow as pa

        try:
            tbl = pa.Table.from_pandas(frame, preserve_index=index)
        except pa.ArrowNotImplementedError as exc:
            raise ValueError("datatypes not supported") from exc

        with self.con.cursor() as cur:
            total_inserted = cur.adbc_ingest(
                table_name=name, data=tbl, mode=mode, db_schema_name=schema
            )

        self.con.commit()
        return total_inserted

    def has_table(self, name: str, schema: str | None = None) -> bool:
        meta = self.con.adbc_get_objects(
            db_schema_filter=schema, table_name_filter=name
        ).read_all()

        for catalog_schema in meta["catalog_db_schemas"].to_pylist():
            if not catalog_schema:
                continue
            for schema_record in catalog_schema:
                if not schema_record:
                    continue

                for table_record in schema_record["db_schema_tables"]:
                    if table_record["table_name"] == name:
                        return True

        return False

    def _create_sql_schema(
        self,
        frame: DataFrame,
        table_name: str,
        keys: list[str] | None = None,
        dtype: DtypeArg | None = None,
        schema: str | None = None,
    ) -> str:
        raise NotImplementedError("not implemented for adbc")


# sqlite-specific sql strings and handler class
# dictionary used for readability purposes
_SQL_TYPES = {
    "string": "TEXT",
    "floating": "REAL",
    "integer": "INTEGER",
    "datetime": "TIMESTAMP",
    "date": "DATE",
    "time": "TIME",
    "boolean": "INTEGER",
}


def _get_unicode_name(name: object):
    try:
        uname = str(name).encode("utf-8", "strict").decode("utf-8")
    except UnicodeError as err:
        raise ValueError(f"Cannot convert identifier to UTF-8: '{name}'") from err
    return uname


def _get_valid_sqlite_name(name: object):
    # See https://stackoverflow.com/questions/6514274/how-do-you-escape-strings\
    # -for-sqlite-table-column-names-in-python
    # Ensure the string can be encoded as UTF-8.
    # Ensure the string does not include any NUL characters.
    # Replace all " with "".
    # Wrap the entire thing in double quotes.

    uname = _get_unicode_name(name)
    if not len(uname):
        raise ValueError("Empty table or column name specified")

    nul_index = uname.find("\x00")
    if nul_index >= 0:
        raise ValueError("SQLite identifier cannot contain NULs")
    return '"' + uname.replace('"', '""') + '"'


class SQLiteTable(SQLTable):
    """
    Patch the SQLTable for fallback support.
    Instead of a table variable just use the Create Table statement.
    """

    def __init__(self, *args, **kwargs) -> None:
        super().__init__(*args, **kwargs)

        self._register_date_adapters()

    def _register_date_adapters(self) -> None:
        # GH 8341
        # register an adapter callable for datetime.time object
        import sqlite3

        # this will transform time(12,34,56,789) into '12:34:56.000789'
        # (this is what sqlalchemy does)
        def _adapt_time(t) -> str:
            # This is faster than strftime
            return f"{t.hour:02d}:{t.minute:02d}:{t.second:02d}.{t.microsecond:06d}"

        # Also register adapters for date/datetime and co
        # xref https://docs.python.org/3.12/library/sqlite3.html#adapter-and-converter-recipes
        # Python 3.12+ doesn't auto-register adapters for us anymore

        adapt_date_iso = lambda val: val.isoformat()
        adapt_datetime_iso = lambda val: val.isoformat(" ")

        sqlite3.register_adapter(time, _adapt_time)

        sqlite3.register_adapter(date, adapt_date_iso)
        sqlite3.register_adapter(datetime, adapt_datetime_iso)

        convert_date = lambda val: date.fromisoformat(val.decode())
        convert_timestamp = lambda val: datetime.fromisoformat(val.decode())

        sqlite3.register_converter("date", convert_date)
        sqlite3.register_converter("timestamp", convert_timestamp)

    def sql_schema(self) -> str:
        return str(";\n".join(self.table))

    def _execute_create(self) -> None:
        with self.pd_sql.run_transaction() as conn:
            for stmt in self.table:
                conn.execute(stmt)

    def insert_statement(self, *, num_rows: int) -> str:
        names = list(map(str, self.frame.columns))
        wld = "?"  # wildcard char
        escape = _get_valid_sqlite_name

        if self.index is not None:
            for idx in self.index[::-1]:
                names.insert(0, idx)

        bracketed_names = [escape(column) for column in names]
        col_names = ",".join(bracketed_names)

        row_wildcards = ",".join([wld] * len(names))
        wildcards = ",".join([f"({row_wildcards})" for _ in range(num_rows)])
        insert_statement = (
            f"INSERT INTO {escape(self.name)} ({col_names}) VALUES {wildcards}"
        )
        return insert_statement

    def _execute_insert(self, conn, keys, data_iter) -> int:
        data_list = list(data_iter)
        conn.executemany(self.insert_statement(num_rows=1), data_list)
        return conn.rowcount

    def _execute_insert_multi(self, conn, keys, data_iter) -> int:
        data_list = list(data_iter)
        flattened_data = [x for row in data_list for x in row]
        conn.execute(self.insert_statement(num_rows=len(data_list)), flattened_data)
        return conn.rowcount

    def _create_table_setup(self):
        """
        Return a list of SQL statements that creates a table reflecting the
        structure of a DataFrame.  The first entry will be a CREATE TABLE
        statement while the rest will be CREATE INDEX statements.
        """
        column_names_and_types = self._get_column_names_and_types(self._sql_type_name)
        escape = _get_valid_sqlite_name

        create_tbl_stmts = [
            escape(cname) + " " + ctype for cname, ctype, _ in column_names_and_types
        ]

        if self.keys is not None and len(self.keys):
            if not is_list_like(self.keys):
                keys = [self.keys]
            else:
                keys = self.keys
            cnames_br = ", ".join([escape(c) for c in keys])
            create_tbl_stmts.append(
                f"CONSTRAINT {self.name}_pk PRIMARY KEY ({cnames_br})"
            )
        if self.schema:
            schema_name = self.schema + "."
        else:
            schema_name = ""
        create_stmts = [
            "CREATE TABLE "
            + schema_name
            + escape(self.name)
            + " (\n"
            + ",\n  ".join(create_tbl_stmts)
            + "\n)"
        ]

        ix_cols = [cname for cname, _, is_index in column_names_and_types if is_index]
        if len(ix_cols):
            cnames = "_".join(ix_cols)
            cnames_br = ",".join([escape(c) for c in ix_cols])
            create_stmts.append(
                "CREATE INDEX "
                + escape("ix_" + self.name + "_" + cnames)
                + "ON "
                + escape(self.name)
                + " ("
                + cnames_br
                + ")"
            )

        return create_stmts

    def _sql_type_name(self, col):
        dtype: DtypeArg = self.dtype or {}
        if is_dict_like(dtype):
            dtype = cast(dict, dtype)
            if col.name in dtype:
                return dtype[col.name]

        # Infer type of column, while ignoring missing values.
        # Needed for inserting typed data containing NULLs, GH 8778.
        col_type = lib.infer_dtype(col, skipna=True)

        if col_type == "timedelta64":
            warnings.warn(
                "the 'timedelta' type is not supported, and will be "
                "written as integer values (ns frequency) to the database.",
                UserWarning,
                stacklevel=find_stack_level(),
            )
            col_type = "integer"

        elif col_type == "datetime64":
            col_type = "datetime"

        elif col_type == "empty":
            col_type = "string"

        elif col_type == "complex":
            raise ValueError("Complex datatypes not supported")

        if col_type not in _SQL_TYPES:
            col_type = "string"

        return _SQL_TYPES[col_type]


class SQLiteDatabase(PandasSQL):
    """
    Version of SQLDatabase to support SQLite connections (fallback without
    SQLAlchemy). This should only be used internally.

    Parameters
    ----------
    con : sqlite connection object

    """

    def __init__(self, con) -> None:
        self.con = con

    @contextmanager
    def run_transaction(self):
        cur = self.con.cursor()
        try:
            yield cur
            self.con.commit()
        except Exception:
            self.con.rollback()
            raise
        finally:
            cur.close()

    def execute(self, sql: str | Select | TextClause, params=None):
        if not isinstance(sql, str):
            raise TypeError("Query must be a string unless using sqlalchemy.")
        args = [] if params is None else [params]
        cur = self.con.cursor()
        try:
            cur.execute(sql, *args)
            return cur
        except Exception as exc:
            try:
                self.con.rollback()
            except Exception as inner_exc:  # pragma: no cover
                ex = DatabaseError(
                    f"Execution failed on sql: {sql}\n{exc}\nunable to rollback"
                )
                raise ex from inner_exc

            ex = DatabaseError(f"Execution failed on sql '{sql}': {exc}")
            raise ex from exc

    @staticmethod
    def _query_iterator(
        cursor,
        chunksize: int,
        columns,
        index_col=None,
        coerce_float: bool = True,
        parse_dates=None,
        dtype: DtypeArg | None = None,
        dtype_backend: DtypeBackend | Literal["numpy"] = "numpy",
    ):
        """Return generator through chunked result set"""
        has_read_data = False
        while True:
            data = cursor.fetchmany(chunksize)
            if type(data) == tuple:
                data = list(data)
            if not data:
                cursor.close()
                if not has_read_data:
                    result = DataFrame.from_records(
                        [], columns=columns, coerce_float=coerce_float
                    )
                    if dtype:
                        result = result.astype(dtype)
                    yield result
                break

            has_read_data = True
            yield _wrap_result(
                data,
                columns,
                index_col=index_col,
                coerce_float=coerce_float,
                parse_dates=parse_dates,
                dtype=dtype,
                dtype_backend=dtype_backend,
            )

    def read_query(
        self,
        sql,
        index_col=None,
        coerce_float: bool = True,
        parse_dates=None,
        params=None,
        chunksize: int | None = None,
        dtype: DtypeArg | None = None,
        dtype_backend: DtypeBackend | Literal["numpy"] = "numpy",
    ) -> DataFrame | Iterator[DataFrame]:
        cursor = self.execute(sql, params)
        columns = [col_desc[0] for col_desc in cursor.description]

        if chunksize is not None:
            return self._query_iterator(
                cursor,
                chunksize,
                columns,
                index_col=index_col,
                coerce_float=coerce_float,
                parse_dates=parse_dates,
                dtype=dtype,
                dtype_backend=dtype_backend,
            )
        else:
            data = self._fetchall_as_list(cursor)
            cursor.close()

            frame = _wrap_result(
                data,
                columns,
                index_col=index_col,
                coerce_float=coerce_float,
                parse_dates=parse_dates,
                dtype=dtype,
                dtype_backend=dtype_backend,
            )
            return frame

    def _fetchall_as_list(self, cur):
        result = cur.fetchall()
        if not isinstance(result, list):
            result = list(result)
        return result

    def to_sql(
        self,
        frame,
        name: str,
        if_exists: str = "fail",
        index: bool = True,
        index_label=None,
        schema=None,
        chunksize: int | None = None,
        dtype: DtypeArg | None = None,
        method: Literal["multi"] | Callable | None = None,
        engine: str = "auto",
        **engine_kwargs,
    ) -> int | None:
        """
        Write records stored in a DataFrame to a SQL database.

        Parameters
        ----------
        frame: DataFrame
        name: string
            Name of SQL table.
        if_exists: {'fail', 'replace', 'append'}, default 'fail'
            fail: If table exists, do nothing.
            replace: If table exists, drop it, recreate it, and insert data.
            append: If table exists, insert data. Create if it does not exist.
        index : bool, default True
            Write DataFrame index as a column
        index_label : string or sequence, default None
            Column label for index column(s). If None is given (default) and
            `index` is True, then the index names are used.
            A sequence should be given if the DataFrame uses MultiIndex.
        schema : string, default None
            Ignored parameter included for compatibility with SQLAlchemy
            version of ``to_sql``.
        chunksize : int, default None
            If not None, then rows will be written in batches of this
            size at a time. If None, all rows will be written at once.
        dtype : single type or dict of column name to SQL type, default None
            Optional specifying the datatype for columns. The SQL type should
            be a string. If all columns are of the same type, one single value
            can be used.
        method : {None, 'multi', callable}, default None
            Controls the SQL insertion clause used:

            * None : Uses standard SQL ``INSERT`` clause (one per row).
            * 'multi': Pass multiple values in a single ``INSERT`` clause.
            * callable with signature ``(pd_table, conn, keys, data_iter)``.

            Details and a sample callable implementation can be found in the
            section :ref:`insert method <io.sql.method>`.
        """
        if dtype:
            if not is_dict_like(dtype):
                # error: Value expression in dictionary comprehension has incompatible
                # type "Union[ExtensionDtype, str, dtype[Any], Type[object],
                # Dict[Hashable, Union[ExtensionDtype, Union[str, dtype[Any]],
                # Type[str], Type[float], Type[int], Type[complex], Type[bool],
                # Type[object]]]]"; expected type "Union[ExtensionDtype, str,
                # dtype[Any], Type[object]]"
                dtype = {col_name: dtype for col_name in frame}  # type: ignore[misc]
            else:
                dtype = cast(dict, dtype)

            for col, my_type in dtype.items():
                if not isinstance(my_type, str):
                    raise ValueError(f"{col} ({my_type}) not a string")

        table = SQLiteTable(
            name,
            self,
            frame=frame,
            index=index,
            if_exists=if_exists,
            index_label=index_label,
            dtype=dtype,
        )
        table.create()
        return table.insert(chunksize, method)

    def has_table(self, name: str, schema: str | None = None) -> bool:
        wld = "?"
        query = f"""
        SELECT
            name
        FROM
            sqlite_master
        WHERE
            type IN ('table', 'view')
            AND name={wld};
        """

        return len(self.execute(query, [name]).fetchall()) > 0

    def get_table(self, table_name: str, schema: str | None = None) -> None:
        return None  # not supported in fallback mode

    def drop_table(self, name: str, schema: str | None = None) -> None:
        drop_sql = f"DROP TABLE {_get_valid_sqlite_name(name)}"
        self.execute(drop_sql)

    def _create_sql_schema(
        self,
        frame,
        table_name: str,
        keys=None,
        dtype: DtypeArg | None = None,
        schema: str | None = None,
    ) -> str:
        table = SQLiteTable(
            table_name,
            self,
            frame=frame,
            index=False,
            keys=keys,
            dtype=dtype,
            schema=schema,
        )
        return str(table.sql_schema())


def get_schema(
    frame,
    name: str,
    keys=None,
    con=None,
    dtype: DtypeArg | None = None,
    schema: str | None = None,
) -> str:
    """
    Get the SQL db table schema for the given frame.

    Parameters
    ----------
    frame : DataFrame
    name : str
        name of SQL table
    keys : string or sequence, default: None
        columns to use a primary key
    con: ADBC Connection, SQLAlchemy connectable, sqlite3 connection, default: None
        ADBC provides high performance I/O with native type support, where available.
        Using SQLAlchemy makes it possible to use any DB supported by that
        library
        If a DBAPI2 object, only sqlite3 is supported.
    dtype : dict of column name to SQL type, default None
        Optional specifying the datatype for columns. The SQL type should
        be a SQLAlchemy type, or a string for sqlite3 fallback connection.
    schema: str, default: None
        Optional specifying the schema to be used in creating the table.
    """
    with pandasSQL_builder(con=con) as pandas_sql:
        return pandas_sql._create_sql_schema(
            frame, name, keys=keys, dtype=dtype, schema=schema
        )
```
