## Supplementary software v0.2.1 for "Virtual control arms for paediatric myopia trials: external validation of axial-elongation models": stata.py

```
"""
Module contains tools for processing Stata files into DataFrames

The StataReader below was originally written by Joe Presbrey as part of PyDTA.
It has been extended and improved by Skipper Seabold from the Statsmodels
project who also developed the StataWriter and was finally added to pandas in
a once again improved version.

You can find more information on http://presbrey.mit.edu/PyDTA and
https://www.statsmodels.org/devel/
"""
from __future__ import annotations

from collections import abc
from datetime import (
    datetime,
    timedelta,
)
from io import BytesIO
import os
import struct
import sys
from typing import (
    IO,
    TYPE_CHECKING,
    AnyStr,
    Callable,
    Final,
    cast,
)
import warnings

import numpy as np

from pandas._libs import lib
from pandas._libs.lib import infer_dtype
from pandas._libs.writers import max_len_string_array
from pandas.errors import (
    CategoricalConversionWarning,
    InvalidColumnName,
    PossiblePrecisionLoss,
    ValueLabelTypeMismatch,
)
from pandas.util._decorators import (
    Appender,
    doc,
)
from pandas.util._exceptions import find_stack_level

from pandas.core.dtypes.base import ExtensionDtype
from pandas.core.dtypes.common import (
    ensure_object,
    is_numeric_dtype,
    is_string_dtype,
)
from pandas.core.dtypes.dtypes import CategoricalDtype

from pandas import (
    Categorical,
    DatetimeIndex,
    NaT,
    Timestamp,
    isna,
    to_datetime,
    to_timedelta,
)
from pandas.core.frame import DataFrame
from pandas.core.indexes.base import Index
from pandas.core.indexes.range import RangeIndex
from pandas.core.series import Series
from pandas.core.shared_docs import _shared_docs

from pandas.io.common import get_handle

if TYPE_CHECKING:
    from collections.abc import (
        Hashable,
        Sequence,
    )
    from types import TracebackType
    from typing import Literal

    from pandas._typing import (
        CompressionOptions,
        FilePath,
        ReadBuffer,
        Self,
        StorageOptions,
        WriteBuffer,
    )

_version_error = (
    "Version of given Stata file is {version}. pandas supports importing "
    "versions 105, 108, 111 (Stata 7SE), 113 (Stata 8/9), "
    "114 (Stata 10/11), 115 (Stata 12), 117 (Stata 13), 118 (Stata 14/15/16),"
    "and 119 (Stata 15/16, over 32,767 variables)."
)

_statafile_processing_params1 = """\
convert_dates : bool, default True
    Convert date variables to DataFrame time values.
convert_categoricals : bool, default True
    Read value labels and convert columns to Categorical/Factor variables."""

_statafile_processing_params2 = """\
index_col : str, optional
    Column to set as index.
convert_missing : bool, default False
    Flag indicating whether to convert missing values to their Stata
    representations.  If False, missing values are replaced with nan.
    If True, columns containing missing values are returned with
    object data types and missing values are represented by
    StataMissingValue objects.
preserve_dtypes : bool, default True
    Preserve Stata datatypes. If False, numeric data are upcast to pandas
    default types for foreign data (float64 or int64).
columns : list or None
    Columns to retain.  Columns will be returned in the given order.  None
    returns all columns.
order_categoricals : bool, default True
    Flag indicating whether converted categorical data are ordered."""

_chunksize_params = """\
chunksize : int, default None
    Return StataReader object for iterations, returns chunks with
    given number of lines."""

_iterator_params = """\
iterator : bool, default False
    Return StataReader object."""

_reader_notes = """\
Notes
-----
Categorical variables read through an iterator may not have the same
categories and dtype. This occurs when  a variable stored in a DTA
file is associated to an incomplete set of value labels that only
label a strict subset of the values."""

_read_stata_doc = f"""
Read Stata file into DataFrame.

Parameters
----------
filepath_or_buffer : str, path object or file-like object
    Any valid string path is acceptable. The string could be a URL. Valid
    URL schemes include http, ftp, s3, and file. For file URLs, a host is
    expected. A local file could be: ``file://localhost/path/to/table.dta``.

    If you want to pass in a path object, pandas accepts any ``os.PathLike``.

    By file-like object, we refer to objects with a ``read()`` method,
    such as a file handle (e.g. via builtin ``open`` function)
    or ``StringIO``.
{_statafile_processing_params1}
{_statafile_processing_params2}
{_chunksize_params}
{_iterator_params}
{_shared_docs["decompression_options"] % "filepath_or_buffer"}
{_shared_docs["storage_options"]}

Returns
-------
DataFrame or pandas.api.typing.StataReader

See Also
--------
io.stata.StataReader : Low-level reader for Stata data files.
DataFrame.to_stata: Export Stata data files.

{_reader_notes}

Examples
--------

Creating a dummy stata for this example

>>> df = pd.DataFrame({{'animal': ['falcon', 'parrot', 'falcon', 'parrot'],
...                     'speed': [350, 18, 361, 15]}})  # doctest: +SKIP
>>> df.to_stata('animals.dta')  # doctest: +SKIP

Read a Stata dta file:

>>> df = pd.read_stata('animals.dta')  # doctest: +SKIP

Read a Stata dta file in 10,000 line chunks:

>>> values = np.random.randint(0, 10, size=(20_000, 1), dtype="uint8")  # doctest: +SKIP
>>> df = pd.DataFrame(values, columns=["i"])  # doctest: +SKIP
>>> df.to_stata('filename.dta')  # doctest: +SKIP

>>> with pd.read_stata('filename.dta', chunksize=10000) as itr: # doctest: +SKIP
>>>     for chunk in itr:
...         # Operate on a single chunk, e.g., chunk.mean()
...         pass  # doctest: +SKIP
"""

_read_method_doc = f"""\
Reads observations from Stata file, converting them into a dataframe

Parameters
----------
nrows : int
    Number of lines to read from data file, if None read whole file.
{_statafile_processing_params1}
{_statafile_processing_params2}

Returns
-------
DataFrame
"""

_stata_reader_doc = f"""\
Class for reading Stata dta files.

Parameters
----------
path_or_buf : path (string), buffer or path object
    string, path object (pathlib.Path or py._path.local.LocalPath) or object
    implementing a binary read() functions.
{_statafile_processing_params1}
{_statafile_processing_params2}
{_chunksize_params}
{_shared_docs["decompression_options"]}
{_shared_docs["storage_options"]}

{_reader_notes}
"""


_date_formats = ["%tc", "%tC", "%td", "%d", "%tw", "%tm", "%tq", "%th", "%ty"]


stata_epoch: Final = datetime(1960, 1, 1)


def _stata_elapsed_date_to_datetime_vec(dates: Series, fmt: str) -> Series:
    """
    Convert from SIF to datetime. https://www.stata.com/help.cgi?datetime

    Parameters
    ----------
    dates : Series
        The Stata Internal Format date to convert to datetime according to fmt
    fmt : str
        The format to convert to. Can be, tc, td, tw, tm, tq, th, ty
        Returns

    Returns
    -------
    converted : Series
        The converted dates

    Examples
    --------
    >>> dates = pd.Series([52])
    >>> _stata_elapsed_date_to_datetime_vec(dates , "%tw")
    0   1961-01-01
    dtype: datetime64[ns]

    Notes
    -----
    datetime/c - tc
        milliseconds since 01jan1960 00:00:00.000, assuming 86,400 s/day
    datetime/C - tC - NOT IMPLEMENTED
        milliseconds since 01jan1960 00:00:00.000, adjusted for leap seconds
    date - td
        days since 01jan1960 (01jan1960 = 0)
    weekly date - tw
        weeks since 1960w1
        This assumes 52 weeks in a year, then adds 7 * remainder of the weeks.
        The datetime value is the start of the week in terms of days in the
        year, not ISO calendar weeks.
    monthly date - tm
        months since 1960m1
    quarterly date - tq
        quarters since 1960q1
    half-yearly date - th
        half-years since 1960h1 yearly
    date - ty
        years since 0000
    """
    MIN_YEAR, MAX_YEAR = Timestamp.min.year, Timestamp.max.year
    MAX_DAY_DELTA = (Timestamp.max - datetime(1960, 1, 1)).days
    MIN_DAY_DELTA = (Timestamp.min - datetime(1960, 1, 1)).days
    MIN_MS_DELTA = MIN_DAY_DELTA * 24 * 3600 * 1000
    MAX_MS_DELTA = MAX_DAY_DELTA * 24 * 3600 * 1000

    def convert_year_month_safe(year, month) -> Series:
        """
        Convert year and month to datetimes, using pandas vectorized versions
        when the date range falls within the range supported by pandas.
        Otherwise it falls back to a slower but more robust method
        using datetime.
        """
        if year.max() < MAX_YEAR and year.min() > MIN_YEAR:
            return to_datetime(100 * year + month, format="%Y%m")
        else:
            index = getattr(year, "index", None)
            return Series([datetime(y, m, 1) for y, m in zip(year, month)], index=index)

    def convert_year_days_safe(year, days) -> Series:
        """
        Converts year (e.g. 1999) and days since the start of the year to a
        datetime or datetime64 Series
        """
        if year.max() < (MAX_YEAR - 1) and year.min() > MIN_YEAR:
            return to_datetime(year, format="%Y") + to_timedelta(days, unit="d")
        else:
            index = getattr(year, "index", None)
            value = [
                datetime(y, 1, 1) + timedelta(days=int(d)) for y, d in zip(year, days)
            ]
            return Series(value, index=index)

    def convert_delta_safe(base, deltas, unit) -> Series:
        """
        Convert base dates and deltas to datetimes, using pandas vectorized
        versions if the deltas satisfy restrictions required to be expressed
        as dates in pandas.
        """
        index = getattr(deltas, "index", None)
        if unit == "d":
            if deltas.max() > MAX_DAY_DELTA or deltas.min() < MIN_DAY_DELTA:
                values = [base + timedelta(days=int(d)) for d in deltas]
                return Series(values, index=index)
        elif unit == "ms":
            if deltas.max() > MAX_MS_DELTA or deltas.min() < MIN_MS_DELTA:
                values = [
                    base + timedelta(microseconds=(int(d) * 1000)) for d in deltas
                ]
                return Series(values, index=index)
        else:
            raise ValueError("format not understood")
        base = to_datetime(base)
        deltas = to_timedelta(deltas, unit=unit)
        return base + deltas

    # TODO(non-nano): If/when pandas supports more than datetime64[ns], this
    #  should be improved to use correct range, e.g. datetime[Y] for yearly
    bad_locs = np.isnan(dates)
    has_bad_values = False
    if bad_locs.any():
        has_bad_values = True
        dates._values[bad_locs] = 1.0  # Replace with NaT
    dates = dates.astype(np.int64)

    if fmt.startswith(("%tc", "tc")):  # Delta ms relative to base
        base = stata_epoch
        ms = dates
        conv_dates = convert_delta_safe(base, ms, "ms")
    elif fmt.startswith(("%tC", "tC")):
        warnings.warn(
            "Encountered %tC format. Leaving in Stata Internal Format.",
            stacklevel=find_stack_level(),
        )
        conv_dates = Series(dates, dtype=object)
        if has_bad_values:
            conv_dates[bad_locs] = NaT
        return conv_dates
    # Delta days relative to base
    elif fmt.startswith(("%td", "td", "%d", "d")):
        base = stata_epoch
        days = dates
        conv_dates = convert_delta_safe(base, days, "d")
    # does not count leap days - 7 days is a week.
    # 52nd week may have more than 7 days
    elif fmt.startswith(("%tw", "tw")):
        year = stata_epoch.year + dates // 52
        days = (dates % 52) * 7
        conv_dates = convert_year_days_safe(year, days)
    elif fmt.startswith(("%tm", "tm")):  # Delta months relative to base
        year = stata_epoch.year + dates // 12
        month = (dates % 12) + 1
        conv_dates = convert_year_month_safe(year, month)
    elif fmt.startswith(("%tq", "tq")):  # Delta quarters relative to base
        year = stata_epoch.year + dates // 4
        quarter_month = (dates % 4) * 3 + 1
        conv_dates = convert_year_month_safe(year, quarter_month)
    elif fmt.startswith(("%th", "th")):  # Delta half-years relative to base
        year = stata_epoch.year + dates // 2
        month = (dates % 2) * 6 + 1
        conv_dates = convert_year_month_safe(year, month)
    elif fmt.startswith(("%ty", "ty")):  # Years -- not delta
        year = dates
        first_month = np.ones_like(dates)
        conv_dates = convert_year_month_safe(year, first_month)
    else:
        raise ValueError(f"Date fmt {fmt} not understood")

    if has_bad_values:  # Restore NaT for bad values
        conv_dates[bad_locs] = NaT

    return conv_dates


def _datetime_to_stata_elapsed_vec(dates: Series, fmt: str) -> Series:
    """
    Convert from datetime to SIF. https://www.stata.com/help.cgi?datetime

    Parameters
    ----------
    dates : Series
        Series or array containing datetime or datetime64[ns] to
        convert to the Stata Internal Format given by fmt
    fmt : str
        The format to convert to. Can be, tc, td, tw, tm, tq, th, ty
    """
    index = dates.index
    NS_PER_DAY = 24 * 3600 * 1000 * 1000 * 1000
    US_PER_DAY = NS_PER_DAY / 1000

    def parse_dates_safe(
        dates: Series, delta: bool = False, year: bool = False, days: bool = False
    ):
        d = {}
        if lib.is_np_dtype(dates.dtype, "M"):
            if delta:
                time_delta = dates - Timestamp(stata_epoch).as_unit("ns")
                d["delta"] = time_delta._values.view(np.int64) // 1000  # microseconds
            if days or year:
                date_index = DatetimeIndex(dates)
                d["year"] = date_index._data.year
                d["month"] = date_index._data.month
            if days:
                days_in_ns = dates._values.view(np.int64) - to_datetime(
                    d["year"], format="%Y"
                )._values.view(np.int64)
                d["days"] = days_in_ns // NS_PER_DAY

        elif infer_dtype(dates, skipna=False) == "datetime":
            if delta:
                delta = dates._values - stata_epoch

                def f(x: timedelta) -> float:
                    return US_PER_DAY * x.days + 1000000 * x.seconds + x.microseconds

                v = np.vectorize(f)
                d["delta"] = v(delta)
            if year:
                year_month = dates.apply(lambda x: 100 * x.year + x.month)
                d["year"] = year_month._values // 100
                d["month"] = year_month._values - d["year"] * 100
            if days:

                def g(x: datetime) -> int:
                    return (x - datetime(x.year, 1, 1)).days

                v = np.vectorize(g)
                d["days"] = v(dates)
        else:
            raise ValueError(
                "Columns containing dates must contain either "
                "datetime64, datetime or null values."
            )

        return DataFrame(d, index=index)

    bad_loc = isna(dates)
    index = dates.index
    if bad_loc.any():
        if lib.is_np_dtype(dates.dtype, "M"):
            dates._values[bad_loc] = to_datetime(stata_epoch)
        else:
            dates._values[bad_loc] = stata_epoch

    if fmt in ["%tc", "tc"]:
        d = parse_dates_safe(dates, delta=True)
        conv_dates = d.delta / 1000
    elif fmt in ["%tC", "tC"]:
        warnings.warn(
            "Stata Internal Format tC not supported.",
            stacklevel=find_stack_level(),
        )
        conv_dates = dates
    elif fmt in ["%td", "td"]:
        d = parse_dates_safe(dates, delta=True)
        conv_dates = d.delta // US_PER_DAY
    elif fmt in ["%tw", "tw"]:
        d = parse_dates_safe(dates, year=True, days=True)
        conv_dates = 52 * (d.year - stata_epoch.year) + d.days // 7
    elif fmt in ["%tm", "tm"]:
        d = parse_dates_safe(dates, year=True)
        conv_dates = 12 * (d.year - stata_epoch.year) + d.month - 1
    elif fmt in ["%tq", "tq"]:
        d = parse_dates_safe(dates, year=True)
        conv_dates = 4 * (d.year - stata_epoch.year) + (d.month - 1) // 3
    elif fmt in ["%th", "th"]:
        d = parse_dates_safe(dates, year=True)
        conv_dates = 2 * (d.year - stata_epoch.year) + (d.month > 6).astype(int)
    elif fmt in ["%ty", "ty"]:
        d = parse_dates_safe(dates, year=True)
        conv_dates = d.year
    else:
        raise ValueError(f"Format {fmt} is not a known Stata date format")

    conv_dates = Series(conv_dates, dtype=np.float64, copy=False)
    missing_value = struct.unpack("<d", b"\x00\x00\x00\x00\x00\x00\xe0\x7f")[0]
    conv_dates[bad_loc] = missing_value

    return Series(conv_dates, index=index, copy=False)


excessive_string_length_error: Final = """
Fixed width strings in Stata .dta files are limited to 244 (or fewer)
characters.  Column '{0}' does not satisfy this restriction. Use the
'version=117' parameter to write the newer (Stata 13 and later) format.
"""


precision_loss_doc: Final = """
Column converted from {0} to {1}, and some data are outside of the lossless
conversion range. This may result in a loss of precision in the saved data.
"""


value_label_mismatch_doc: Final = """
Stata value labels (pandas categories) must be strings. Column {0} contains
non-string labels which will be converted to strings.  Please check that the
Stata data file created has not lost information due to duplicate labels.
"""


invalid_name_doc: Final = """
Not all pandas column names were valid Stata variable names.
The following replacements have been made:

    {0}

If this is not what you expect, please make sure you have Stata-compliant
column names in your DataFrame (strings only, max 32 characters, only
alphanumerics and underscores, no Stata reserved words)
"""


categorical_conversion_warning: Final = """
One or more series with value labels are not fully labeled. Reading this
dataset with an iterator results in categorical variable with different
categories. This occurs since it is not possible to know all possible values
until the entire dataset has been read. To avoid this warning, you can either
read dataset without an iterator, or manually convert categorical data by
``convert_categoricals`` to False and then accessing the variable labels
through the value_labels method of the reader.
"""


def _cast_to_stata_types(data: DataFrame) -> DataFrame:
    """
    Checks the dtypes of the columns of a pandas DataFrame for
    compatibility with the data types and ranges supported by Stata, and
    converts if necessary.

    Parameters
    ----------
    data : DataFrame
        The DataFrame to check and convert

    Notes
    -----
    Numeric columns in Stata must be one of int8, int16, int32, float32 or
    float64, with some additional value restrictions.  int8 and int16 columns
    are checked for violations of the value restrictions and upcast if needed.
    int64 data is not usable in Stata, and so it is downcast to int32 whenever
    the value are in the int32 range, and sidecast to float64 when larger than
    this range.  If the int64 values are outside of the range of those
    perfectly representable as float64 values, a warning is raised.

    bool columns are cast to int8.  uint columns are converted to int of the
    same size if there is no loss in precision, otherwise are upcast to a
    larger type.  uint64 is currently not supported since it is concerted to
    object in a DataFrame.
    """
    ws = ""
    # original, if small, if large
    conversion_data: tuple[
        tuple[type, type, type],
        tuple[type, type, type],
        tuple[type, type, type],
        tuple[type, type, type],
        tuple[type, type, type],
    ] = (
        (np.bool_, np.int8, np.int8),
        (np.uint8, np.int8, np.int16),
        (np.uint16, np.int16, np.int32),
        (np.uint32, np.int32, np.int64),
        (np.uint64, np.int64, np.float64),
    )

    float32_max = struct.unpack("<f", b"\xff\xff\xff\x7e")[0]
    float64_max = struct.unpack("<d", b"\xff\xff\xff\xff\xff\xff\xdf\x7f")[0]

    for col in data:
        # Cast from unsupported types to supported types
        is_nullable_int = (
            isinstance(data[col].dtype, ExtensionDtype)
            and data[col].dtype.kind in "iub"
        )
        # We need to find orig_missing before altering data below
        orig_missing = data[col].isna()
        if is_nullable_int:
            fv = 0 if data[col].dtype.kind in "iu" else False
            # Replace with NumPy-compatible column
            data[col] = data[col].fillna(fv).astype(data[col].dtype.numpy_dtype)
        elif isinstance(data[col].dtype, ExtensionDtype):
            if getattr(data[col].dtype, "numpy_dtype", None) is not None:
                data[col] = data[col].astype(data[col].dtype.numpy_dtype)
            elif is_string_dtype(data[col].dtype):
                # TODO could avoid converting string dtype to object here,
                # but handle string dtype in _encode_strings
                data[col] = data[col].astype("object")
                # generate_table checks for None values
                data.loc[data[col].isna(), col] = None

        dtype = data[col].dtype
        empty_df = data.shape[0] == 0
        for c_data in conversion_data:
            if dtype == c_data[0]:
                if empty_df or data[col].max() <= np.iinfo(c_data[1]).max:
                    dtype = c_data[1]
                else:
                    dtype = c_data[2]
                if c_data[2] == np.int64:  # Warn if necessary
                    if data[col].max() >= 2**53:
                        ws = precision_loss_doc.format("uint64", "float64")

                data[col] = data[col].astype(dtype)

        # Check values and upcast if necessary

        if dtype == np.int8 and not empty_df:
            if data[col].max() > 100 or data[col].min() < -127:
                data[col] = data[col].astype(np.int16)
        elif dtype == np.int16 and not empty_df:
            if data[col].max() > 32740 or data[col].min() < -32767:
                data[col] = data[col].astype(np.int32)
        elif dtype == np.int64:
            if empty_df or (
                data[col].max() <= 2147483620 and data[col].min() >= -2147483647
            ):
                data[col] = data[col].astype(np.int32)
            else:
                data[col] = data[col].astype(np.float64)
                if data[col].max() >= 2**53 or data[col].min() <= -(2**53):
                    ws = precision_loss_doc.format("int64", "float64")
        elif dtype in (np.float32, np.float64):
            if np.isinf(data[col]).any():
                raise ValueError(
                    f"Column {col} contains infinity or -infinity"
                    "which is outside the range supported by Stata."
                )
            value = data[col].max()
            if dtype == np.float32 and value > float32_max:
                data[col] = data[col].astype(np.float64)
            elif dtype == np.float64:
                if value > float64_max:
                    raise ValueError(
                        f"Column {col} has a maximum value ({value}) outside the range "
                        f"supported by Stata ({float64_max})"
                    )
        if is_nullable_int:
            if orig_missing.any():
                # Replace missing by Stata sentinel value
                sentinel = StataMissingValue.BASE_MISSING_VALUES[data[col].dtype.name]
                data.loc[orig_missing, col] = sentinel
    if ws:
        warnings.warn(
            ws,
            PossiblePrecisionLoss,
            stacklevel=find_stack_level(),
        )

    return data


class StataValueLabel:
    """
    Parse a categorical column and prepare formatted output

    Parameters
    ----------
    catarray : Series
        Categorical Series to encode
    encoding : {"latin-1", "utf-8"}
        Encoding to use for value labels.
    """

    def __init__(
        self, catarray: Series, encoding: Literal["latin-1", "utf-8"] = "latin-1"
    ) -> None:
        if encoding not in ("latin-1", "utf-8"):
            raise ValueError("Only latin-1 and utf-8 are supported.")
        self.labname = catarray.name
        self._encoding = encoding
        categories = catarray.cat.categories
        self.value_labels = enumerate(categories)

        self._prepare_value_labels()

    def _prepare_value_labels(self) -> None:
        """Encode value labels."""

        self.text_len = 0
        self.txt: list[bytes] = []
        self.n = 0
        # Offsets (length of categories), converted to int32
        self.off = np.array([], dtype=np.int32)
        # Values, converted to int32
        self.val = np.array([], dtype=np.int32)
        self.len = 0

        # Compute lengths and setup lists of offsets and labels
        offsets: list[int] = []
        values: list[float] = []
        for vl in self.value_labels:
            category: str | bytes = vl[1]
            if not isinstance(category, str):
                category = str(category)
                warnings.warn(
                    value_label_mismatch_doc.format(self.labname),
                    ValueLabelTypeMismatch,
                    stacklevel=find_stack_level(),
                )
            category = category.encode(self._encoding)
            offsets.append(self.text_len)
            self.text_len += len(category) + 1  # +1 for the padding
            values.append(vl[0])
            self.txt.append(category)
            self.n += 1

        if self.text_len > 32000:
            raise ValueError(
                "Stata value labels for a single variable must "
                "have a combined length less than 32,000 characters."
            )

        # Ensure int32
        self.off = np.array(offsets, dtype=np.int32)
        self.val = np.array(values, dtype=np.int32)

        # Total length
        self.len = 4 + 4 + 4 * self.n + 4 * self.n + self.text_len

    def generate_value_label(self, byteorder: str) -> bytes:
        """
        Generate the binary representation of the value labels.

        Parameters
        ----------
        byteorder : str
            Byte order of the output

        Returns
        -------
        value_label : bytes
            Bytes containing the formatted value label
        """
        encoding = self._encoding
        bio = BytesIO()
        null_byte = b"\x00"

        # len
        bio.write(struct.pack(byteorder + "i", self.len))

        # labname
        labname = str(self.labname)[:32].encode(encoding)
        lab_len = 32 if encoding not in ("utf-8", "utf8") else 128
        labname = _pad_bytes(labname, lab_len + 1)
        bio.write(labname)

        # padding - 3 bytes
        for i in range(3):
            bio.write(struct.pack("c", null_byte))

        # value_label_table
        # n - int32
        bio.write(struct.pack(byteorder + "i", self.n))

        # textlen  - int32
        bio.write(struct.pack(byteorder + "i", self.text_len))

        # off - int32 array (n elements)
        for offset in self.off:
            bio.write(struct.pack(byteorder + "i", offset))

        # val - int32 array (n elements)
        for value in self.val:
            bio.write(struct.pack(byteorder + "i", value))

        # txt - Text labels, null terminated
        for text in self.txt:
            bio.write(text + null_byte)

        return bio.getvalue()


class StataNonCatValueLabel(StataValueLabel):
    """
    Prepare formatted version of value labels

    Parameters
    ----------
    labname : str
        Value label name
    value_labels: Dictionary
        Mapping of values to labels
    encoding : {"latin-1", "utf-8"}
        Encoding to use for value labels.
    """

    def __init__(
        self,
        labname: str,
        value_labels: dict[float, str],
        encoding: Literal["latin-1", "utf-8"] = "latin-1",
    ) -> None:
        if encoding not in ("latin-1", "utf-8"):
            raise ValueError("Only latin-1 and utf-8 are supported.")

        self.labname = labname
        self._encoding = encoding
        self.value_labels = sorted(  # type: ignore[assignment]
            value_labels.items(), key=lambda x: x[0]
        )
        self._prepare_value_labels()


class StataMissingValue:
    """
    An observation's missing value.

    Parameters
    ----------
    value : {int, float}
        The Stata missing value code

    Notes
    -----
    More information: <https://www.stata.com/help.cgi?missing>

    Integer missing values make the code '.', '.a', ..., '.z' to the ranges
    101 ... 127 (for int8), 32741 ... 32767  (for int16) and 2147483621 ...
    2147483647 (for int32).  Missing values for floating point data types are
    more complex but the pattern is simple to discern from the following table.

    np.float32 missing values (float in Stata)
    0000007f    .
    0008007f    .a
    0010007f    .b
    ...
    00c0007f    .x
    00c8007f    .y
    00d0007f    .z

    np.float64 missing values (double in Stata)
    000000000000e07f    .
    000000000001e07f    .a
    000000000002e07f    .b
    ...
    000000000018e07f    .x
    000000000019e07f    .y
    00000000001ae07f    .z
    """

    # Construct a dictionary of missing values
    MISSING_VALUES: dict[float, str] = {}
    bases: Final = (101, 32741, 2147483621)
    for b in bases:
        # Conversion to long to avoid hash issues on 32 bit platforms #8968
        MISSING_VALUES[b] = "."
        for i in range(1, 27):
            MISSING_VALUES[i + b] = "." + chr(96 + i)

    float32_base: bytes = b"\x00\x00\x00\x7f"
    increment_32: int = struct.unpack("<i", b"\x00\x08\x00\x00")[0]
    for i in range(27):
        key = struct.unpack("<f", float32_base)[0]
        MISSING_VALUES[key] = "."
        if i > 0:
            MISSING_VALUES[key] += chr(96 + i)
        int_value = struct.unpack("<i", struct.pack("<f", key))[0] + increment_32
        float32_base = struct.pack("<i", int_value)

    float64_base: bytes = b"\x00\x00\x00\x00\x00\x00\xe0\x7f"
    increment_64 = struct.unpack("q", b"\x00\x00\x00\x00\x00\x01\x00\x00")[0]
    for i in range(27):
        key = struct.unpack("<d", float64_base)[0]
        MISSING_VALUES[key] = "."
        if i > 0:
            MISSING_VALUES[key] += chr(96 + i)
        int_value = struct.unpack("q", struct.pack("<d", key))[0] + increment_64
        float64_base = struct.pack("q", int_value)

    BASE_MISSING_VALUES: Final = {
        "int8": 101,
        "int16": 32741,
        "int32": 2147483621,
        "float32": struct.unpack("<f", float32_base)[0],
        "float64": struct.unpack("<d", float64_base)[0],
    }

    def __init__(self, value: float) -> None:
        self._value = value
        # Conversion to int to avoid hash issues on 32 bit platforms #8968
        value = int(value) if value < 2147483648 else float(value)
        self._str = self.MISSING_VALUES[value]

    @property
    def string(self) -> str:
        """
        The Stata representation of the missing value: '.', '.a'..'.z'

        Returns
        -------
        str
            The representation of the missing value.
        """
        return self._str

    @property
    def value(self) -> float:
        """
        The binary representation of the missing value.

        Returns
        -------
        {int, float}
            The binary representation of the missing value.
        """
        return self._value

    def __str__(self) -> str:
        return self.string

    def __repr__(self) -> str:
        return f"{type(self)}({self})"

    def __eq__(self, other: object) -> bool:
        return (
            isinstance(other, type(self))
            and self.string == other.string
            and self.value == other.value
        )

    @classmethod
    def get_base_missing_value(cls, dtype: np.dtype) -> float:
        if dtype.type is np.int8:
            value = cls.BASE_MISSING_VALUES["int8"]
        elif dtype.type is np.int16:
            value = cls.BASE_MISSING_VALUES["int16"]
        elif dtype.type is np.int32:
            value = cls.BASE_MISSING_VALUES["int32"]
        elif dtype.type is np.float32:
            value = cls.BASE_MISSING_VALUES["float32"]
        elif dtype.type is np.float64:
            value = cls.BASE_MISSING_VALUES["float64"]
        else:
            raise ValueError("Unsupported dtype")
        return value


class StataParser:
    def __init__(self) -> None:
        # type          code.
        # --------------------
        # str1        1 = 0x01
        # str2        2 = 0x02
        # ...
        # str244    244 = 0xf4
        # byte      251 = 0xfb  (sic)
        # int       252 = 0xfc
        # long      253 = 0xfd
        # float     254 = 0xfe
        # double    255 = 0xff
        # --------------------
        # NOTE: the byte type seems to be reserved for categorical variables
        # with a label, but the underlying variable is -127 to 100
        # we're going to drop the label and cast to int
        self.DTYPE_MAP = dict(
            [(i, np.dtype(f"S{i}")) for i in range(1, 245)]
            + [
                (251, np.dtype(np.int8)),
                (252, np.dtype(np.int16)),
                (253, np.dtype(np.int32)),
                (254, np.dtype(np.float32)),
                (255, np.dtype(np.float64)),
            ]
        )
        self.DTYPE_MAP_XML: dict[int, np.dtype] = {
            32768: np.dtype(np.uint8),  # Keys to GSO
            65526: np.dtype(np.float64),
            65527: np.dtype(np.float32),
            65528: np.dtype(np.int32),
            65529: np.dtype(np.int16),
            65530: np.dtype(np.int8),
        }
        self.TYPE_MAP = list(tuple(range(251)) + tuple("bhlfd"))
        self.TYPE_MAP_XML = {
            # Not really a Q, unclear how to handle byteswap
            32768: "Q",
            65526: "d",
            65527: "f",
            65528: "l",
            65529: "h",
            65530: "b",
        }
        # NOTE: technically, some of these are wrong. there are more numbers
        # that can be represented. it's the 27 ABOVE and BELOW the max listed
        # numeric data type in [U] 12.2.2 of the 11.2 manual
        float32_min = b"\xff\xff\xff\xfe"
        float32_max = b"\xff\xff\xff\x7e"
        float64_min = b"\xff\xff\xff\xff\xff\xff\xef\xff"
        float64_max = b"\xff\xff\xff\xff\xff\xff\xdf\x7f"
        self.VALID_RANGE = {
            "b": (-127, 100),
            "h": (-32767, 32740),
            "l": (-2147483647, 2147483620),
            "f": (
                np.float32(struct.unpack("<f", float32_min)[0]),
                np.float32(struct.unpack("<f", float32_max)[0]),
            ),
            "d": (
                np.float64(struct.unpack("<d", float64_min)[0]),
                np.float64(struct.unpack("<d", float64_max)[0]),
            ),
        }

        self.OLD_TYPE_MAPPING = {
            98: 251,  # byte
            105: 252,  # int
            108: 253,  # long
            102: 254,  # float
            100: 255,  # double
        }

        # These missing values are the generic '.' in Stata, and are used
        # to replace nans
        self.MISSING_VALUES = {
            "b": 101,
            "h": 32741,
            "l": 2147483621,
            "f": np.float32(struct.unpack("<f", b"\x00\x00\x00\x7f")[0]),
            "d": np.float64(
                struct.unpack("<d", b"\x00\x00\x00\x00\x00\x00\xe0\x7f")[0]
            ),
        }
        self.NUMPY_TYPE_MAP = {
            "b": "i1",
            "h": "i2",
            "l": "i4",
            "f": "f4",
            "d": "f8",
            "Q": "u8",
        }

        # Reserved words cannot be used as variable names
        self.RESERVED_WORDS = {
            "aggregate",
            "array",
            "boolean",
            "break",
            "byte",
            "case",
            "catch",
            "class",
            "colvector",
            "complex",
            "const",
            "continue",
            "default",
            "delegate",
            "delete",
            "do",
            "double",
            "else",
            "eltypedef",
            "end",
            "enum",
            "explicit",
            "export",
            "external",
            "float",
            "for",
            "friend",
            "function",
            "global",
            "goto",
            "if",
            "inline",
            "int",
            "local",
            "long",
            "NULL",
            "pragma",
            "protected",
            "quad",
            "rowvector",
            "short",
            "typedef",
            "typename",
            "virtual",
            "_all",
            "_N",
            "_skip",
            "_b",
            "_pi",
            "str#",
            "in",
            "_pred",
            "strL",
            "_coef",
            "_rc",
            "using",
            "_cons",
            "_se",
            "with",
            "_n",
        }


class StataReader(StataParser, abc.Iterator):
    __doc__ = _stata_reader_doc

    _path_or_buf: IO[bytes]  # Will be assigned by `_open_file`.

    def __init__(
        self,
        path_or_buf: FilePath | ReadBuffer[bytes],
        convert_dates: bool = True,
        convert_categoricals: bool = True,
        index_col: str | None = None,
        convert_missing: bool = False,
        preserve_dtypes: bool = True,
        columns: Sequence[str] | None = None,
        order_categoricals: bool = True,
        chunksize: int | None = None,
        compression: CompressionOptions = "infer",
        storage_options: StorageOptions | None = None,
    ) -> None:
        super().__init__()

        # Arguments to the reader (can be temporarily overridden in
        # calls to read).
        self._convert_dates = convert_dates
        self._convert_categoricals = convert_categoricals
        self._index_col = index_col
        self._convert_missing = convert_missing
        self._preserve_dtypes = preserve_dtypes
        self._columns = columns
        self._order_categoricals = order_categoricals
        self._original_path_or_buf = path_or_buf
        self._compression = compression
        self._storage_options = storage_options
        self._encoding = ""
        self._chunksize = chunksize
        self._using_iterator = False
        self._entered = False
        if self._chunksize is None:
            self._chunksize = 1
        elif not isinstance(chunksize, int) or chunksize <= 0:
            raise ValueError("chunksize must be a positive integer when set.")

        # State variables for the file
        self._close_file: Callable[[], None] | None = None
        self._missing_values = False
        self._can_read_value_labels = False
        self._column_selector_set = False
        self._value_labels_read = False
        self._data_read = False
        self._dtype: np.dtype | None = None
        self._lines_read = 0

        self._native_byteorder = _set_endianness(sys.byteorder)

    def _ensure_open(self) -> None:
        """
        Ensure the file has been opened and its header data read.
        """
        if not hasattr(self, "_path_or_buf"):
            self._open_file()

    def _open_file(self) -> None:
        """
        Open the file (with compression options, etc.), and read header information.
        """
        if not self._entered:
            warnings.warn(
                "StataReader is being used without using a context manager. "
                "Using StataReader as a context manager is the only supported method.",
                ResourceWarning,
                stacklevel=find_stack_level(),
            )
        handles = get_handle(
            self._original_path_or_buf,
            "rb",
            storage_options=self._storage_options,
            is_text=False,
            compression=self._compression,
        )
        if hasattr(handles.handle, "seekable") and handles.handle.seekable():
            # If the handle is directly seekable, use it without an extra copy.
            self._path_or_buf = handles.handle
            self._close_file = handles.close
        else:
            # Copy to memory, and ensure no encoding.
            with handles:
                self._path_or_buf = BytesIO(handles.handle.read())
            self._close_file = self._path_or_buf.close

        self._read_header()
        self._setup_dtype()

    def __enter__(self) -> Self:
        """enter context manager"""
        self._entered = True
        return self

    def __exit__(
        self,
        exc_type: type[BaseException] | None,
        exc_value: BaseException | None,
        traceback: TracebackType | None,
    ) -> None:
        if self._close_file:
            self._close_file()

    def close(self) -> None:
        """Close the handle if its open.

        .. deprecated: 2.0.0

           The close method is not part of the public API.
           The only supported way to use StataReader is to use it as a context manager.
        """
        warnings.warn(
            "The StataReader.close() method is not part of the public API and "
            "will be removed in a future version without notice. "
            "Using StataReader as a context manager is the only supported method.",
            FutureWarning,
            stacklevel=find_stack_level(),
        )
        if self._close_file:
            self._close_file()

    def _set_encoding(self) -> None:
        """
        Set string encoding which depends on file version
        """
        if self._format_version < 118:
            self._encoding = "latin-1"
        else:
            self._encoding = "utf-8"

    def _read_int8(self) -> int:
        return struct.unpack("b", self._path_or_buf.read(1))[0]

    def _read_uint8(self) -> int:
        return struct.unpack("B", self._path_or_buf.read(1))[0]

    def _read_uint16(self) -> int:
        return struct.unpack(f"{self._byteorder}H", self._path_or_buf.read(2))[0]

    def _read_uint32(self) -> int:
        return struct.unpack(f"{self._byteorder}I", self._path_or_buf.read(4))[0]

    def _read_uint64(self) -> int:
        return struct.unpack(f"{self._byteorder}Q", self._path_or_buf.read(8))[0]

    def _read_int16(self) -> int:
        return struct.unpack(f"{self._byteorder}h", self._path_or_buf.read(2))[0]

    def _read_int32(self) -> int:
        return struct.unpack(f"{self._byteorder}i", self._path_or_buf.read(4))[0]

    def _read_int64(self) -> int:
        return struct.unpack(f"{self._byteorder}q", self._path_or_buf.read(8))[0]

    def _read_char8(self) -> bytes:
        return struct.unpack("c", self._path_or_buf.read(1))[0]

    def _read_int16_count(self, count: int) -> tuple[int, ...]:
        return struct.unpack(
            f"{self._byteorder}{'h' * count}",
            self._path_or_buf.read(2 * count),
        )

    def _read_header(self) -> None:
        first_char = self._read_char8()
        if first_char == b"<":
            self._read_new_header()
        else:
            self._read_old_header(first_char)

    def _read_new_header(self) -> None:
        # The first part of the header is common to 117 - 119.
        self._path_or_buf.read(27)  # stata_dta><header><release>
        self._format_version = int(self._path_or_buf.read(3))
        if self._format_version not in [117, 118, 119]:
            raise ValueError(_version_error.format(version=self._format_version))
        self._set_encoding()
        self._path_or_buf.read(21)  # </release><byteorder>
        self._byteorder = ">" if self._path_or_buf.read(3) == b"MSF" else "<"
        self._path_or_buf.read(15)  # </byteorder><K>
        self._nvar = (
            self._read_uint16() if self._format_version <= 118 else self._read_uint32()
        )
        self._path_or_buf.read(7)  # </K><N>

        self._nobs = self._get_nobs()
        self._path_or_buf.read(11)  # </N><label>
        self._data_label = self._get_data_label()
        self._path_or_buf.read(19)  # </label><timestamp>
        self._time_stamp = self._get_time_stamp()
        self._path_or_buf.read(26)  # </timestamp></header><map>
        self._path_or_buf.read(8)  # 0x0000000000000000
        self._path_or_buf.read(8)  # position of <map>

        self._seek_vartypes = self._read_int64() + 16
        self._seek_varnames = self._read_int64() + 10
        self._seek_sortlist = self._read_int64() + 10
        self._seek_formats = self._read_int64() + 9
        self._seek_value_label_names = self._read_int64() + 19

        # Requires version-specific treatment
        self._seek_variable_labels = self._get_seek_variable_labels()

        self._path_or_buf.read(8)  # <characteristics>
        self._data_location = self._read_int64() + 6
        self._seek_strls = self._read_int64() + 7
        self._seek_value_labels = self._read_int64() + 14

        self._typlist, self._dtyplist = self._get_dtypes(self._seek_vartypes)

        self._path_or_buf.seek(self._seek_varnames)
        self._varlist = self._get_varlist()

        self._path_or_buf.seek(self._seek_sortlist)
        self._srtlist = self._read_int16_count(self._nvar + 1)[:-1]

        self._path_or_buf.seek(self._seek_formats)
        self._fmtlist = self._get_fmtlist()

        self._path_or_buf.seek(self._seek_value_label_names)
        self._lbllist = self._get_lbllist()

        self._path_or_buf.seek(self._seek_variable_labels)
        self._variable_labels = self._get_variable_labels()

    # Get data type information, works for versions 117-119.
    def _get_dtypes(
        self, seek_vartypes: int
    ) -> tuple[list[int | str], list[str | np.dtype]]:
        self._path_or_buf.seek(seek_vartypes)
        typlist = []
        dtyplist = []
        for _ in range(self._nvar):
            typ = self._read_uint16()
            if typ <= 2045:
                typlist.append(typ)
                dtyplist.append(str(typ))
            else:
                try:
                    typlist.append(self.TYPE_MAP_XML[typ])  # type: ignore[arg-type]
                    dtyplist.append(self.DTYPE_MAP_XML[typ])  # type: ignore[arg-type]
                except KeyError as err:
                    raise ValueError(f"cannot convert stata types [{typ}]") from err

        return typlist, dtyplist  # type: ignore[return-value]

    def _get_varlist(self) -> list[str]:
        # 33 in order formats, 129 in formats 118 and 119
        b = 33 if self._format_version < 118 else 129
        return [self._decode(self._path_or_buf.read(b)) for _ in range(self._nvar)]

    # Returns the format list
    def _get_fmtlist(self) -> list[str]:
        if self._format_version >= 118:
            b = 57
        elif self._format_version > 113:
            b = 49
        elif self._format_version > 104:
            b = 12
        else:
            b = 7

        return [self._decode(self._path_or_buf.read(b)) for _ in range(self._nvar)]

    # Returns the label list
    def _get_lbllist(self) -> list[str]:
        if self._format_version >= 118:
            b = 129
        elif self._format_version > 108:
            b = 33
        else:
            b = 9
        return [self._decode(self._path_or_buf.read(b)) for _ in range(self._nvar)]

    def _get_variable_labels(self) -> list[str]:
        if self._format_version >= 118:
            vlblist = [
                self._decode(self._path_or_buf.read(321)) for _ in range(self._nvar)
            ]
        elif self._format_version > 105:
            vlblist = [
                self._decode(self._path_or_buf.read(81)) for _ in range(self._nvar)
            ]
        else:
            vlblist = [
                self._decode(self._path_or_buf.read(32)) for _ in range(self._nvar)
            ]
        return vlblist

    def _get_nobs(self) -> int:
        if self._format_version >= 118:
            return self._read_uint64()
        else:
            return self._read_uint32()

    def _get_data_label(self) -> str:
        if self._format_version >= 118:
            strlen = self._read_uint16()
            return self._decode(self._path_or_buf.read(strlen))
        elif self._format_version == 117:
            strlen = self._read_int8()
            return self._decode(self._path_or_buf.read(strlen))
        elif self._format_version > 105:
            return self._decode(self._path_or_buf.read(81))
        else:
            return self._decode(self._path_or_buf.read(32))

    def _get_time_stamp(self) -> str:
        if self._format_version >= 118:
            strlen = self._read_int8()
            return self._path_or_buf.read(strlen).decode("utf-8")
        elif self._format_version == 117:
            strlen = self._read_int8()
            return self._decode(self._path_or_buf.read(strlen))
        elif self._format_version > 104:
            return self._decode(self._path_or_buf.read(18))
        else:
            raise ValueError()

    def _get_seek_variable_labels(self) -> int:
        if self._format_version == 117:
            self._path_or_buf.read(8)  # <variable_labels>, throw away
            # Stata 117 data files do not follow the described format.  This is
            # a work around that uses the previous label, 33 bytes for each
            # variable, 20 for the closing tag and 17 for the opening tag
            return self._seek_value_label_names + (33 * self._nvar) + 20 + 17
        elif self._format_version >= 118:
            return self._read_int64() + 17
        else:
            raise ValueError()

    def _read_old_header(self, first_char: bytes) -> None:
        self._format_version = int(first_char[0])
        if self._format_version not in [104, 105, 108, 111, 113, 114, 115]:
            raise ValueError(_version_error.format(version=self._format_version))
        self._set_encoding()
        self._byteorder = ">" if self._read_int8() == 0x1 else "<"
        self._filetype = self._read_int8()
        self._path_or_buf.read(1)  # unused

        self._nvar = self._read_uint16()
        self._nobs = self._get_nobs()

        self._data_label = self._get_data_label()

        self._time_stamp = self._get_time_stamp()

        # descriptors
        if self._format_version > 108:
            typlist = [int(c) for c in self._path_or_buf.read(self._nvar)]
        else:
            buf = self._path_or_buf.read(self._nvar)
            typlistb = np.frombuffer(buf, dtype=np.uint8)
            typlist = []
            for tp in typlistb:
                if tp in self.OLD_TYPE_MAPPING:
                    typlist.append(self.OLD_TYPE_MAPPING[tp])
                else:
                    typlist.append(tp - 127)  # bytes

        try:
            self._typlist = [self.TYPE_MAP[typ] for typ in typlist]
        except ValueError as err:
            invalid_types = ",".join([str(x) for x in typlist])
            raise ValueError(f"cannot convert stata types [{invalid_types}]") from err
        try:
            self._dtyplist = [self.DTYPE_MAP[typ] for typ in typlist]
        except ValueError as err:
            invalid_dtypes = ",".join([str(x) for x in typlist])
            raise ValueError(f"cannot convert stata dtypes [{invalid_dtypes}]") from err

        if self._format_version > 108:
            self._varlist = [
                self._decode(self._path_or_buf.read(33)) for _ in range(self._nvar)
            ]
        else:
            self._varlist = [
                self._decode(self._path_or_buf.read(9)) for _ in range(self._nvar)
            ]
        self._srtlist = self._read_int16_count(self._nvar + 1)[:-1]

        self._fmtlist = self._get_fmtlist()

        self._lbllist = self._get_lbllist()

        self._variable_labels = self._get_variable_labels()

        # ignore expansion fields (Format 105 and later)
        # When reading, read five bytes; the last four bytes now tell you
        # the size of the next read, which you discard.  You then continue
        # like this until you read 5 bytes of zeros.

        if self._format_version > 104:
            while True:
                data_type = self._read_int8()
                if self._format_version > 108:
                    data_len = self._read_int32()
                else:
                    data_len = self._read_int16()
                if data_type == 0:
                    break
                self._path_or_buf.read(data_len)

        # necessary data to continue parsing
        self._data_location = self._path_or_buf.tell()

    def _setup_dtype(self) -> np.dtype:
        """Map between numpy and state dtypes"""
        if self._dtype is not None:
            return self._dtype

        dtypes = []  # Convert struct data types to numpy data type
        for i, typ in enumerate(self._typlist):
            if typ in self.NUMPY_TYPE_MAP:
                typ = cast(str, typ)  # only strs in NUMPY_TYPE_MAP
                dtypes.append((f"s{i}", f"{self._byteorder}{self.NUMPY_TYPE_MAP[typ]}"))
            else:
                dtypes.append((f"s{i}", f"S{typ}"))
        self._dtype = np.dtype(dtypes)

        return self._dtype

    def _decode(self, s: bytes) -> str:
        # have bytes not strings, so must decode
        s = s.partition(b"\0")[0]
        try:
            return s.decode(self._encoding)
        except UnicodeDecodeError:
            # GH 25960, fallback to handle incorrect format produced when 117
            # files are converted to 118 files in Stata
            encoding = self._encoding
            msg = f"""
One or more strings in the dta file could not be decoded using {encoding}, and
so the fallback encoding of latin-1 is being used.  This can happen when a file
has been incorrectly encoded by Stata or some other software. You should verify
the string values returned are correct."""
            warnings.warn(
                msg,
                UnicodeWarning,
                stacklevel=find_stack_level(),
            )
            return s.decode("latin-1")

    def _read_value_labels(self) -> None:
        self._ensure_open()
        if self._value_labels_read:
            # Don't read twice
            return
        if self._format_version <= 108:
            # Value labels are not supported in version 108 and earlier.
            self._value_labels_read = True
            self._value_label_dict: dict[str, dict[float, str]] = {}
            return

        if self._format_version >= 117:
            self._path_or_buf.seek(self._seek_value_labels)
        else:
            assert self._dtype is not None
            offset = self._nobs * self._dtype.itemsize
            self._path_or_buf.seek(self._data_location + offset)

        self._value_labels_read = True
        self._value_label_dict = {}

        while True:
            if self._format_version >= 117:
                if self._path_or_buf.read(5) == b"</val":  # <lbl>
                    break  # end of value label table

            slength = self._path_or_buf.read(4)
            if not slength:
                break  # end of value label table (format < 117)
            if self._format_version <= 117:
                labname = self._decode(self._path_or_buf.read(33))
            else:
                labname = self._decode(self._path_or_buf.read(129))
            self._path_or_buf.read(3)  # padding

            n = self._read_uint32()
            txtlen = self._read_uint32()
            off = np.frombuffer(
                self._path_or_buf.read(4 * n), dtype=f"{self._byteorder}i4", count=n
            )
            val = np.frombuffer(
                self._path_or_buf.read(4 * n), dtype=f"{self._byteorder}i4", count=n
            )
            ii = np.argsort(off)
            off = off[ii]
            val = val[ii]
            txt = self._path_or_buf.read(txtlen)
            self._value_label_dict[labname] = {}
            for i in range(n):
                end = off[i + 1] if i < n - 1 else txtlen
                self._value_label_dict[labname][val[i]] = self._decode(
                    txt[off[i] : end]
                )
            if self._format_version >= 117:
                self._path_or_buf.read(6)  # </lbl>
        self._value_labels_read = True

    def _read_strls(self) -> None:
        self._path_or_buf.seek(self._seek_strls)
        # Wrap v_o in a string to allow uint64 values as keys on 32bit OS
        self.GSO = {"0": ""}
        while True:
            if self._path_or_buf.read(3) != b"GSO":
                break

            if self._format_version == 117:
                v_o = self._read_uint64()
            else:
                buf = self._path_or_buf.read(12)
                # Only tested on little endian file on little endian machine.
                v_size = 2 if self._format_version == 118 else 3
                if self._byteorder == "<":
                    buf = buf[0:v_size] + buf[4 : (12 - v_size)]
                else:
                    # This path may not be correct, impossible to test
                    buf = buf[0:v_size] + buf[(4 + v_size) :]
                v_o = struct.unpack("Q", buf)[0]
            typ = self._read_uint8()
            length = self._read_uint32()
            va = self._path_or_buf.read(length)
            if typ == 130:
                decoded_va = va[0:-1].decode(self._encoding)
            else:
                # Stata says typ 129 can be binary, so use str
                decoded_va = str(va)
                # Wrap v_o in a string to allow uint64 values as keys on 32bit OS
            self.GSO[str(v_o)] = decoded_va

    def __next__(self) -> DataFrame:
        self._using_iterator = True
        return self.read(nrows=self._chunksize)

    def get_chunk(self, size: int | None = None) -> DataFrame:
        """
        Reads lines from Stata file and returns as dataframe

        Parameters
        ----------
        size : int, defaults to None
            Number of lines to read.  If None, reads whole file.

        Returns
        -------
        DataFrame
        """
        if size is None:
            size = self._chunksize
        return self.read(nrows=size)

    @Appender(_read_method_doc)
    def read(
        self,
        nrows: int | None = None,
        convert_dates: bool | None = None,
        convert_categoricals: bool | None = None,
        index_col: str | None = None,
        convert_missing: bool | None = None,
        preserve_dtypes: bool | None = None,
        columns: Sequence[str] | None = None,
        order_categoricals: bool | None = None,
    ) -> DataFrame:
        self._ensure_open()

        # Handle options
        if convert_dates is None:
            convert_dates = self._convert_dates
        if convert_categoricals is None:
            convert_categoricals = self._convert_categoricals
        if convert_missing is None:
            convert_missing = self._convert_missing
        if preserve_dtypes is None:
            preserve_dtypes = self._preserve_dtypes
        if columns is None:
            columns = self._columns
        if order_categoricals is None:
            order_categoricals = self._order_categoricals
        if index_col is None:
            index_col = self._index_col
        if nrows is None:
            nrows = self._nobs

        # Handle empty file or chunk.  If reading incrementally raise
        # StopIteration.  If reading the whole thing return an empty
        # data frame.
        if (self._nobs == 0) and nrows == 0:
            self._can_read_value_labels = True
            self._data_read = True
            data = DataFrame(columns=self._varlist)
            # Apply dtypes correctly
            for i, col in enumerate(data.columns):
                dt = self._dtyplist[i]
                if isinstance(dt, np.dtype):
                    if dt.char != "S":
                        data[col] = data[col].astype(dt)
            if columns is not None:
                data = self._do_select_columns(data, columns)
            return data

        if (self._format_version >= 117) and (not self._value_labels_read):
            self._can_read_value_labels = True
            self._read_strls()

        # Read data
        assert self._dtype is not None
        dtype = self._dtype
        max_read_len = (self._nobs - self._lines_read) * dtype.itemsize
        read_len = nrows * dtype.itemsize
        read_len = min(read_len, max_read_len)
        if read_len <= 0:
            # Iterator has finished, should never be here unless
            # we are reading the file incrementally
            if convert_categoricals:
                self._read_value_labels()
            raise StopIteration
        offset = self._lines_read * dtype.itemsize
        self._path_or_buf.seek(self._data_location + offset)
        read_lines = min(nrows, self._nobs - self._lines_read)
        raw_data = np.frombuffer(
            self._path_or_buf.read(read_len), dtype=dtype, count=read_lines
        )

        self._lines_read += read_lines
        if self._lines_read == self._nobs:
            self._can_read_value_labels = True
            self._data_read = True
        # if necessary, swap the byte order to native here
        if self._byteorder != self._native_byteorder:
            raw_data = raw_data.byteswap().view(raw_data.dtype.newbyteorder())

        if convert_categoricals:
            self._read_value_labels()

        if len(raw_data) == 0:
            data = DataFrame(columns=self._varlist)
        else:
            data = DataFrame.from_records(raw_data)
            data.columns = Index(self._varlist)

        # If index is not specified, use actual row number rather than
        # restarting at 0 for each chunk.
        if index_col is None:
            data.index = RangeIndex(
                self._lines_read - read_lines, self._lines_read
            )  # set attr instead of set_index to avoid copy

        if columns is not None:
            data = self._do_select_columns(data, columns)

        # Decode strings
        for col, typ in zip(data, self._typlist):
            if isinstance(typ, int):
                data[col] = data[col].apply(self._decode)

        data = self._insert_strls(data)

        # Convert columns (if needed) to match input type
        valid_dtypes = [i for i, dtyp in enumerate(self._dtyplist) if dtyp is not None]
        object_type = np.dtype(object)
        for idx in valid_dtypes:
            dtype = data.iloc[:, idx].dtype
            if dtype not in (object_type, self._dtyplist[idx]):
                data.isetitem(idx, data.iloc[:, idx].astype(dtype))

        data = self._do_convert_missing(data, convert_missing)

        if convert_dates:
            for i, fmt in enumerate(self._fmtlist):
                if any(fmt.startswith(date_fmt) for date_fmt in _date_formats):
                    data.isetitem(
                        i, _stata_elapsed_date_to_datetime_vec(data.iloc[:, i], fmt)
                    )

        if convert_categoricals and self._format_version > 108:
            data = self._do_convert_categoricals(
                data, self._value_label_dict, self._lbllist, order_categoricals
            )

        if not preserve_dtypes:
            retyped_data = []
            convert = False
            for col in data:
                dtype = data[col].dtype
                if dtype in (np.dtype(np.float16), np.dtype(np.float32)):
                    dtype = np.dtype(np.float64)
                    convert = True
                elif dtype in (
                    np.dtype(np.int8),
                    np.dtype(np.int16),
                    np.dtype(np.int32),
                ):
                    dtype = np.dtype(np.int64)
                    convert = True
                retyped_data.append((col, data[col].astype(dtype)))
            if convert:
                data = DataFrame.from_dict(dict(retyped_data))

        if index_col is not None:
            data = data.set_index(data.pop(index_col))

        return data

    def _do_convert_missing(self, data: DataFrame, convert_missing: bool) -> DataFrame:
        # Check for missing values, and replace if found
        replacements = {}
        for i in range(len(data.columns)):
            fmt = self._typlist[i]
            if fmt not in self.VALID_RANGE:
                continue

            fmt = cast(str, fmt)  # only strs in VALID_RANGE
            nmin, nmax = self.VALID_RANGE[fmt]
            series = data.iloc[:, i]

            # appreciably faster to do this with ndarray instead of Series
            svals = series._values
            missing = (svals < nmin) | (svals > nmax)

            if not missing.any():
                continue

            if convert_missing:  # Replacement follows Stata notation
                missing_loc = np.nonzero(np.asarray(missing))[0]
                umissing, umissing_loc = np.unique(series[missing], return_inverse=True)
                replacement = Series(series, dtype=object)
                for j, um in enumerate(umissing):
                    missing_value = StataMissingValue(um)

                    loc = missing_loc[umissing_loc == j]
                    replacement.iloc[loc] = missing_value
            else:  # All replacements are identical
                dtype = series.dtype
                if dtype not in (np.float32, np.float64):
                    dtype = np.float64
                replacement = Series(series, dtype=dtype)
                if not replacement._values.flags["WRITEABLE"]:
                    # only relevant for ArrayManager; construction
                    #  path for BlockManager ensures writeability
                    replacement = replacement.copy()
                # Note: operating on ._values is much faster than directly
                # TODO: can we fix that?
                replacement._values[missing] = np.nan
            replacements[i] = replacement
        if replacements:
            for idx, value in replacements.items():
                data.isetitem(idx, value)
        return data

    def _insert_strls(self, data: DataFrame) -> DataFrame:
        if not hasattr(self, "GSO") or len(self.GSO) == 0:
            return data
        for i, typ in enumerate(self._typlist):
            if typ != "Q":
                continue
            # Wrap v_o in a string to allow uint64 values as keys on 32bit OS
            data.isetitem(i, [self.GSO[str(k)] for k in data.iloc[:, i]])
        return data

    def _do_select_columns(self, data: DataFrame, columns: Sequence[str]) -> DataFrame:
        if not self._column_selector_set:
            column_set = set(columns)
            if len(column_set) != len(columns):
                raise ValueError("columns contains duplicate entries")
            unmatched = column_set.difference(data.columns)
            if unmatched:
                joined = ", ".join(list(unmatched))
                raise ValueError(
                    "The following columns were not "
                    f"found in the Stata data set: {joined}"
                )
            # Copy information for retained columns for later processing
            dtyplist = []
            typlist = []
            fmtlist = []
            lbllist = []
            for col in columns:
                i = data.columns.get_loc(col)
                dtyplist.append(self._dtyplist[i])
                typlist.append(self._typlist[i])
                fmtlist.append(self._fmtlist[i])
                lbllist.append(self._lbllist[i])

            self._dtyplist = dtyplist
            self._typlist = typlist
            self._fmtlist = fmtlist
            self._lbllist = lbllist
            self._column_selector_set = True

        return data[columns]

    def _do_convert_categoricals(
        self,
        data: DataFrame,
        value_label_dict: dict[str, dict[float, str]],
        lbllist: Sequence[str],
        order_categoricals: bool,
    ) -> DataFrame:
        """
        Converts categorical columns to Categorical type.
        """
        if not value_label_dict:
            return data
        cat_converted_data = []
        for col, label in zip(data, lbllist):
            if label in value_label_dict:
                # Explicit call with ordered=True
                vl = value_label_dict[label]
                keys = np.array(list(vl.keys()))
                column = data[col]
                key_matches = column.isin(keys)
                if self._using_iterator and key_matches.all():
                    initial_categories: np.ndarray | None = keys
                    # If all categories are in the keys and we are iterating,
                    # use the same keys for all chunks. If some are missing
                    # value labels, then we will fall back to the categories
                    # varying across chunks.
                else:
                    if self._using_iterator:
                        # warn is using an iterator
                        warnings.warn(
                            categorical_conversion_warning,
                            CategoricalConversionWarning,
                            stacklevel=find_stack_level(),
                        )
                    initial_categories = None
                cat_data = Categorical(
                    column, categories=initial_categories, ordered=order_categoricals
                )
                if initial_categories is None:
                    # If None here, then we need to match the cats in the Categorical
                    categories = []
                    for category in cat_data.categories:
                        if category in vl:
                            categories.append(vl[category])
                        else:
                            categories.append(category)
                else:
                    # If all cats are matched, we can use the values
                    categories = list(vl.values())
                try:
                    # Try to catch duplicate categories
                    # TODO: if we get a non-copying rename_categories, use that
                    cat_data = cat_data.rename_categories(categories)
                except ValueError as err:
                    vc = Series(categories, copy=False).value_counts()
                    repeated_cats = list(vc.index[vc > 1])
                    repeats = "-" * 80 + "\n" + "\n".join(repeated_cats)
                    # GH 25772
                    msg = f"""
Value labels for column {col} are not unique. These cannot be converted to
pandas categoricals.

Either read the file with `convert_categoricals` set to False or use the
low level interface in `StataReader` to separately read the values and the
value_labels.

The repeated labels are:
{repeats}
"""
                    raise ValueError(msg) from err
                # TODO: is the next line needed above in the data(...) method?
                cat_series = Series(cat_data, index=data.index, copy=False)
                cat_converted_data.append((col, cat_series))
            else:
                cat_converted_data.append((col, data[col]))
        data = DataFrame(dict(cat_converted_data), copy=False)
        return data

    @property
    def data_label(self) -> str:
        """
        Return data label of Stata file.

        Examples
        --------
        >>> df = pd.DataFrame([(1,)], columns=["variable"])
        >>> time_stamp = pd.Timestamp(2000, 2, 29, 14, 21)
        >>> data_label = "This is a data file."
        >>> path = "/My_path/filename.dta"
        >>> df.to_stata(path, time_stamp=time_stamp,    # doctest: +SKIP
        ...             data_label=data_label,  # doctest: +SKIP
        ...             version=None)  # doctest: +SKIP
        >>> with pd.io.stata.StataReader(path) as reader:  # doctest: +SKIP
        ...     print(reader.data_label)  # doctest: +SKIP
        This is a data file.
        """
        self._ensure_open()
        return self._data_label

    @property
    def time_stamp(self) -> str:
        """
        Return time stamp of Stata file.
        """
        self._ensure_open()
        return self._time_stamp

    def variable_labels(self) -> dict[str, str]:
        """
        Return a dict associating each variable name with corresponding label.

        Returns
        -------
        dict

        Examples
        --------
        >>> df = pd.DataFrame([[1, 2], [3, 4]], columns=["col_1", "col_2"])
        >>> time_stamp = pd.Timestamp(2000, 2, 29, 14, 21)
        >>> path = "/My_path/filename.dta"
        >>> variable_labels = {"col_1": "This is an example"}
        >>> df.to_stata(path, time_stamp=time_stamp,  # doctest: +SKIP
        ...             variable_labels=variable_labels, version=None)  # doctest: +SKIP
        >>> with pd.io.stata.StataReader(path) as reader:  # doctest: +SKIP
        ...     print(reader.variable_labels())  # doctest: +SKIP
        {'index': '', 'col_1': 'This is an example', 'col_2': ''}
        >>> pd.read_stata(path)  # doctest: +SKIP
            index col_1 col_2
        0       0    1    2
        1       1    3    4
        """
        self._ensure_open()
        return dict(zip(self._varlist, self._variable_labels))

    def value_labels(self) -> dict[str, dict[float, str]]:
        """
        Return a nested dict associating each variable name to its value and label.

        Returns
        -------
        dict

        Examples
        --------
        >>> df = pd.DataFrame([[1, 2], [3, 4]], columns=["col_1", "col_2"])
        >>> time_stamp = pd.Timestamp(2000, 2, 29, 14, 21)
        >>> path = "/My_path/filename.dta"
        >>> value_labels = {"col_1": {3: "x"}}
        >>> df.to_stata(path, time_stamp=time_stamp,  # doctest: +SKIP
        ...             value_labels=value_labels, version=None)  # doctest: +SKIP
        >>> with pd.io.stata.StataReader(path) as reader:  # doctest: +SKIP
        ...     print(reader.value_labels())  # doctest: +SKIP
        {'col_1': {3: 'x'}}
        >>> pd.read_stata(path)  # doctest: +SKIP
            index col_1 col_2
        0       0    1    2
        1       1    x    4
        """
        if not self._value_labels_read:
            self._read_value_labels()

        return self._value_label_dict


@Appender(_read_stata_doc)
def read_stata(
    filepath_or_buffer: FilePath | ReadBuffer[bytes],
    *,
    convert_dates: bool = True,
    convert_categoricals: bool = True,
    index_col: str | None = None,
    convert_missing: bool = False,
    preserve_dtypes: bool = True,
    columns: Sequence[str] | None = None,
    order_categoricals: bool = True,
    chunksize: int | None = None,
    iterator: bool = False,
    compression: CompressionOptions = "infer",
    storage_options: StorageOptions | None = None,
) -> DataFrame | StataReader:
    reader = StataReader(
        filepath_or_buffer,
        convert_dates=convert_dates,
        convert_categoricals=convert_categoricals,
        index_col=index_col,
        convert_missing=convert_missing,
        preserve_dtypes=preserve_dtypes,
        columns=columns,
        order_categoricals=order_categoricals,
        chunksize=chunksize,
        storage_options=storage_options,
        compression=compression,
    )

    if iterator or chunksize:
        return reader

    with reader:
        return reader.read()


def _set_endianness(endianness: str) -> str:
    if endianness.lower() in ["<", "little"]:
        return "<"
    elif endianness.lower() in [">", "big"]:
        return ">"
    else:  # pragma : no cover
        raise ValueError(f"Endianness {endianness} not understood")


def _pad_bytes(name: AnyStr, length: int) -> AnyStr:
    """
    Take a char string and pads it with null bytes until it's length chars.
    """
    if isinstance(name, bytes):
        return name + b"\x00" * (length - len(name))
    return name + "\x00" * (length - len(name))


def _convert_datetime_to_stata_type(fmt: str) -> np.dtype:
    """
    Convert from one of the stata date formats to a type in TYPE_MAP.
    """
    if fmt in [
        "tc",
        "%tc",
        "td",
        "%td",
        "tw",
        "%tw",
        "tm",
        "%tm",
        "tq",
        "%tq",
        "th",
        "%th",
        "ty",
        "%ty",
    ]:
        return np.dtype(np.float64)  # Stata expects doubles for SIFs
    else:
        raise NotImplementedError(f"Format {fmt} not implemented")


def _maybe_convert_to_int_keys(convert_dates: dict, varlist: list[Hashable]) -> dict:
    new_dict = {}
    for key in convert_dates:
        if not convert_dates[key].startswith("%"):  # make sure proper fmts
            convert_dates[key] = "%" + convert_dates[key]
        if key in varlist:
            new_dict.update({varlist.index(key): convert_dates[key]})
        else:
            if not isinstance(key, int):
                raise ValueError("convert_dates key must be a column or an integer")
            new_dict.update({key: convert_dates[key]})
    return new_dict


def _dtype_to_stata_type(dtype: np.dtype, column: Series) -> int:
    """
    Convert dtype types to stata types. Returns the byte of the given ordinal.
    See TYPE_MAP and comments for an explanation. This is also explained in
    the dta spec.
    1 - 244 are strings of this length
                         Pandas    Stata
    251 - for int8      byte
    252 - for int16     int
    253 - for int32     long
    254 - for float32   float
    255 - for double    double

    If there are dates to convert, then dtype will already have the correct
    type inserted.
    """
    # TODO: expand to handle datetime to integer conversion
    if dtype.type is np.object_:  # try to coerce it to the biggest string
        # not memory efficient, what else could we
        # do?
        itemsize = max_len_string_array(ensure_object(column._values))
        return max(itemsize, 1)
    elif dtype.type is np.float64:
        return 255
    elif dtype.type is np.float32:
        return 254
    elif dtype.type is np.int32:
        return 253
    elif dtype.type is np.int16:
        return 252
    elif dtype.type is np.int8:
        return 251
    else:  # pragma : no cover
        raise NotImplementedError(f"Data type {dtype} not supported.")


def _dtype_to_default_stata_fmt(
    dtype, column: Series, dta_version: int = 114, force_strl: bool = False
) -> str:
    """
    Map numpy dtype to stata's default format for this type. Not terribly
    important since users can change this in Stata. Semantics are

    object  -> "%DDs" where DD is the length of the string.  If not a string,
                raise ValueError
    float64 -> "%10.0g"
    float32 -> "%9.0g"
    int64   -> "%9.0g"
    int32   -> "%12.0g"
    int16   -> "%8.0g"
    int8    -> "%8.0g"
    strl    -> "%9s"
    """
    # TODO: Refactor to combine type with format
    # TODO: expand this to handle a default datetime format?
    if dta_version < 117:
        max_str_len = 244
    else:
        max_str_len = 2045
        if force_strl:
            return "%9s"
    if dtype.type is np.object_:
        itemsize = max_len_string_array(ensure_object(column._values))
        if itemsize > max_str_len:
            if dta_version >= 117:
                return "%9s"
            else:
                raise ValueError(excessive_string_length_error.format(column.name))
        return "%" + str(max(itemsize, 1)) + "s"
    elif dtype == np.float64:
        return "%10.0g"
    elif dtype == np.float32:
        return "%9.0g"
    elif dtype == np.int32:
        return "%12.0g"
    elif dtype in (np.int8, np.int16):
        return "%8.0g"
    else:  # pragma : no cover
        raise NotImplementedError(f"Data type {dtype} not supported.")


@doc(
    storage_options=_shared_docs["storage_options"],
    compression_options=_shared_docs["compression_options"] % "fname",
)
class StataWriter(StataParser):
    """
    A class for writing Stata binary dta files

    Parameters
    ----------
    fname : path (string), buffer or path object
        string, path object (pathlib.Path or py._path.local.LocalPath) or
        object implementing a binary write() functions. If using a buffer
        then the buffer will not be automatically closed after the file
        is written.
    data : DataFrame
        Input to save
    convert_dates : dict
        Dictionary mapping columns containing datetime types to stata internal
        format to use when writing the dates. Options are 'tc', 'td', 'tm',
        'tw', 'th', 'tq', 'ty'. Column can be either an integer or a name.
        Datetime columns that do not have a conversion type specified will be
        converted to 'tc'. Raises NotImplementedError if a datetime column has
        timezone information
    write_index : bool
        Write the index to Stata dataset.
    byteorder : str
        Can be ">", "<", "little", or "big". default is `sys.byteorder`
    time_stamp : datetime
        A datetime to use as file creation date.  Default is the current time
    data_label : str
        A label for the data set.  Must be 80 characters or smaller.
    variable_labels : dict
        Dictionary containing columns as keys and variable labels as values.
        Each label must be 80 characters or smaller.
    {compression_options}

        .. versionchanged:: 1.4.0 Zstandard support.

    {storage_options}

    value_labels : dict of dicts
        Dictionary containing columns as keys and dictionaries of column value
        to labels as values. The combined length of all labels for a single
        variable must be 32,000 characters or smaller.

        .. versionadded:: 1.4.0

    Returns
    -------
    writer : StataWriter instance
        The StataWriter instance has a write_file method, which will
        write the file to the given `fname`.

    Raises
    ------
    NotImplementedError
        * If datetimes contain timezone information
    ValueError
        * Columns listed in convert_dates are neither datetime64[ns]
          or datetime
        * Column dtype is not representable in Stata
        * Column listed in convert_dates is not in DataFrame
        * Categorical label contains more than 32,000 characters

    Examples
    --------
    >>> data = pd.DataFrame([[1.0, 1]], columns=['a', 'b'])
    >>> writer = StataWriter('./data_file.dta', data)
    >>> writer.write_file()

    Directly write a zip file
    >>> compression = {{"method": "zip", "archive_name": "data_file.dta"}}
    >>> writer = StataWriter('./data_file.zip', data, compression=compression)
    >>> writer.write_file()

    Save a DataFrame with dates
    >>> from datetime import datetime
    >>> data = pd.DataFrame([[datetime(2000,1,1)]], columns=['date'])
    >>> writer = StataWriter('./date_data_file.dta', data, {{'date' : 'tw'}})
    >>> writer.write_file()
    """

    _max_string_length = 244
    _encoding: Literal["latin-1", "utf-8"] = "latin-1"

    def __init__(
        self,
        fname: FilePath | WriteBuffer[bytes],
        data: DataFrame,
        convert_dates: dict[Hashable, str] | None = None,
        write_index: bool = True,
        byteorder: str | None = None,
        time_stamp: datetime | None = None,
        data_label: str | None = None,
        variable_labels: dict[Hashable, str] | None = None,
        compression: CompressionOptions = "infer",
        storage_options: StorageOptions | None = None,
        *,
        value_labels: dict[Hashable, dict[float, str]] | None = None,
    ) -> None:
        super().__init__()
        self.data = data
        self._convert_dates = {} if convert_dates is None else convert_dates
        self._write_index = write_index
        self._time_stamp = time_stamp
        self._data_label = data_label
        self._variable_labels = variable_labels
        self._non_cat_value_labels = value_labels
        self._value_labels: list[StataValueLabel] = []
        self._has_value_labels = np.array([], dtype=bool)
        self._compression = compression
        self._output_file: IO[bytes] | None = None
        self._converted_names: dict[Hashable, str] = {}
        # attach nobs, nvars, data, varlist, typlist
        self._prepare_pandas(data)
        self.storage_options = storage_options

        if byteorder is None:
            byteorder = sys.byteorder
        self._byteorder = _set_endianness(byteorder)
        self._fname = fname
        self.type_converters = {253: np.int32, 252: np.int16, 251: np.int8}

    def _write(self, to_write: str) -> None:
        """
        Helper to call encode before writing to file for Python 3 compat.
        """
        self.handles.handle.write(to_write.encode(self._encoding))

    def _write_bytes(self, value: bytes) -> None:
        """
        Helper to assert file is open before writing.
        """
        self.handles.handle.write(value)

    def _prepare_non_cat_value_labels(
        self, data: DataFrame
    ) -> list[StataNonCatValueLabel]:
        """
        Check for value labels provided for non-categorical columns. Value
        labels
        """
        non_cat_value_labels: list[StataNonCatValueLabel] = []
        if self._non_cat_value_labels is None:
            return non_cat_value_labels

        for labname, labels in self._non_cat_value_labels.items():
            if labname in self._converted_names:
                colname = self._converted_names[labname]
            elif labname in data.columns:
                colname = str(labname)
            else:
                raise KeyError(
                    f"Can't create value labels for {labname}, it wasn't "
                    "found in the dataset."
                )

            if not is_numeric_dtype(data[colname].dtype):
                # Labels should not be passed explicitly for categorical
                # columns that will be converted to int
                raise ValueError(
                    f"Can't create value labels for {labname}, value labels "
                    "can only be applied to numeric columns."
                )
            svl = StataNonCatValueLabel(colname, labels, self._encoding)
            non_cat_value_labels.append(svl)
        return non_cat_value_labels

    def _prepare_categoricals(self, data: DataFrame) -> DataFrame:
        """
        Check for categorical columns, retain categorical information for
        Stata file and convert categorical data to int
        """
        is_cat = [isinstance(dtype, CategoricalDtype) for dtype in data.dtypes]
        if not any(is_cat):
            return data

        self._has_value_labels |= np.array(is_cat)

        get_base_missing_value = StataMissingValue.get_base_missing_value
        data_formatted = []
        for col, col_is_cat in zip(data, is_cat):
            if col_is_cat:
                svl = StataValueLabel(data[col], encoding=self._encoding)
                self._value_labels.append(svl)
                dtype = data[col].cat.codes.dtype
                if dtype == np.int64:
                    raise ValueError(
                        "It is not possible to export "
                        "int64-based categorical data to Stata."
                    )
                values = data[col].cat.codes._values.copy()

                # Upcast if needed so that correct missing values can be set
                if values.max() >= get_base_missing_value(dtype):
                    if dtype == np.int8:
                        dtype = np.dtype(np.int16)
                    elif dtype == np.int16:
                        dtype = np.dtype(np.int32)
                    else:
                        dtype = np.dtype(np.float64)
                    values = np.array(values, dtype=dtype)

                # Replace missing values with Stata missing value for type
                values[values == -1] = get_base_missing_value(dtype)
                data_formatted.append((col, values))
            else:
                data_formatted.append((col, data[col]))
        return DataFrame.from_dict(dict(data_formatted))

    def _replace_nans(self, data: DataFrame) -> DataFrame:
        # return data
        """
        Checks floating point data columns for nans, and replaces these with
        the generic Stata for missing value (.)
        """
        for c in data:
            dtype = data[c].dtype
            if dtype in (np.float32, np.float64):
                if dtype == np.float32:
                    replacement = self.MISSING_VALUES["f"]
                else:
                    replacement = self.MISSING_VALUES["d"]
                data[c] = data[c].fillna(replacement)

        return data

    def _update_strl_names(self) -> None:
        """No-op, forward compatibility"""

    def _validate_variable_name(self, name: str) -> str:
        """
        Validate variable names for Stata export.

        Parameters
        ----------
        name : str
            Variable name

        Returns
        -------
        str
            The validated name with invalid characters replaced with
            underscores.

        Notes
        -----
        Stata 114 and 117 support ascii characters in a-z, A-Z, 0-9
        and _.
        """
        for c in name:
            if (
                (c < "A" or c > "Z")
                and (c < "a" or c > "z")
                and (c < "0" or c > "9")
                and c != "_"
            ):
                name = name.replace(c, "_")
        return name

    def _check_column_names(self, data: DataFrame) -> DataFrame:
        """
        Checks column names to ensure that they are valid Stata column names.
        This includes checks for:
            * Non-string names
            * Stata keywords
            * Variables that start with numbers
            * Variables with names that are too long

        When an illegal variable name is detected, it is converted, and if
        dates are exported, the variable name is propagated to the date
        conversion dictionary
        """
        converted_names: dict[Hashable, str] = {}
        columns = list(data.columns)
        original_columns = columns[:]

        duplicate_var_id = 0
        for j, name in enumerate(columns):
            orig_name = name
            if not isinstance(name, str):
                name = str(name)

            name = self._validate_variable_name(name)

            # Variable name must not be a reserved word
            if name in self.RESERVED_WORDS:
                name = "_" + name

            # Variable name may not start with a number
            if "0" <= name[0] <= "9":
                name = "_" + name

            name = name[: min(len(name), 32)]

            if not name == orig_name:
                # check for duplicates
                while columns.count(name) > 0:
                    # prepend ascending number to avoid duplicates
                    name = "_" + str(duplicate_var_id) + name
                    name = name[: min(len(name), 32)]
                    duplicate_var_id += 1
                converted_names[orig_name] = name

            columns[j] = name

        data.columns = Index(columns)

        # Check date conversion, and fix key if needed
        if self._convert_dates:
            for c, o in zip(columns, original_columns):
                if c != o:
                    self._convert_dates[c] = self._convert_dates[o]
                    del self._convert_dates[o]

        if converted_names:
            conversion_warning = []
            for orig_name, name in converted_names.items():
                msg = f"{orig_name}   ->   {name}"
                conversion_warning.append(msg)

            ws = invalid_name_doc.format("\n    ".join(conversion_warning))
            warnings.warn(
                ws,
                InvalidColumnName,
                stacklevel=find_stack_level(),
            )

        self._converted_names = converted_names
        self._update_strl_names()

        return data

    def _set_formats_and_types(self, dtypes: Series) -> None:
        self.fmtlist: list[str] = []
        self.typlist: list[int] = []
        for col, dtype in dtypes.items():
            self.fmtlist.append(_dtype_to_default_stata_fmt(dtype, self.data[col]))
            self.typlist.append(_dtype_to_stata_type(dtype, self.data[col]))

    def _prepare_pandas(self, data: DataFrame) -> None:
        # NOTE: we might need a different API / class for pandas objects so
        # we can set different semantics - handle this with a PR to pandas.io

        data = data.copy()

        if self._write_index:
            temp = data.reset_index()
            if isinstance(temp, DataFrame):
                data = temp

        # Ensure column names are strings
        data = self._check_column_names(data)

        # Check columns for compatibility with stata, upcast if necessary
        # Raise if outside the supported range
        data = _cast_to_stata_types(data)

        # Replace NaNs with Stata missing values
        data = self._replace_nans(data)

        # Set all columns to initially unlabelled
        self._has_value_labels = np.repeat(False, data.shape[1])

        # Create value labels for non-categorical data
        non_cat_value_labels = self._prepare_non_cat_value_labels(data)

        non_cat_columns = [svl.labname for svl in non_cat_value_labels]
        has_non_cat_val_labels = data.columns.isin(non_cat_columns)
        self._has_value_labels |= has_non_cat_val_labels
        self._value_labels.extend(non_cat_value_labels)

        # Convert categoricals to int data, and strip labels
        data = self._prepare_categoricals(data)

        self.nobs, self.nvar = data.shape
        self.data = data
        self.varlist = data.columns.tolist()

        dtypes = data.dtypes

        # Ensure all date columns are converted
        for col in data:
            if col in self._convert_dates:
                continue
            if lib.is_np_dtype(data[col].dtype, "M"):
                self._convert_dates[col] = "tc"

        self._convert_dates = _maybe_convert_to_int_keys(
            self._convert_dates, self.varlist
        )
        for key in self._convert_dates:
            new_type = _convert_datetime_to_stata_type(self._convert_dates[key])
            dtypes.iloc[key] = np.dtype(new_type)

        # Verify object arrays are strings and encode to bytes
        self._encode_strings()

        self._set_formats_and_types(dtypes)

        # set the given format for the datetime cols
        if self._convert_dates is not None:
            for key in self._convert_dates:
                if isinstance(key, int):
                    self.fmtlist[key] = self._convert_dates[key]

    def _encode_strings(self) -> None:
        """
        Encode strings in dta-specific encoding

        Do not encode columns marked for date conversion or for strL
        conversion. The strL converter independently handles conversion and
        also accepts empty string arrays.
        """
        convert_dates = self._convert_dates
        # _convert_strl is not available in dta 114
        convert_strl = getattr(self, "_convert_strl", [])
        for i, col in enumerate(self.data):
            # Skip columns marked for date conversion or strl conversion
            if i in convert_dates or col in convert_strl:
                continue
            column = self.data[col]
            dtype = column.dtype
            # TODO could also handle string dtype here specifically
            if dtype.type is np.object_:
                inferred_dtype = infer_dtype(column, skipna=True)
                if not ((inferred_dtype == "string") or len(column) == 0):
                    col = column.name
                    raise ValueError(
                        f"""\
Column `{col}` cannot be exported.\n\nOnly string-like object arrays
containing all strings or a mix of strings and None can be exported.
Object arrays containing only null values are prohibited. Other object
types cannot be exported and must first be converted to one of the
supported types."""
                    )
                encoded = self.data[col].str.encode(self._encoding)
                # If larger than _max_string_length do nothing
                if (
                    max_len_string_array(ensure_object(encoded._values))
                    <= self._max_string_length
                ):
                    self.data[col] = encoded

    def write_file(self) -> None:
        """
        Export DataFrame object to Stata dta format.

        Examples
        --------
        >>> df = pd.DataFrame({"fully_labelled": [1, 2, 3, 3, 1],
        ...                    "partially_labelled": [1.0, 2.0, np.nan, 9.0, np.nan],
        ...                    "Y": [7, 7, 9, 8, 10],
        ...                    "Z": pd.Categorical(["j", "k", "l", "k", "j"]),
        ...                    })
        >>> path = "/My_path/filename.dta"
        >>> labels = {"fully_labelled": {1: "one", 2: "two", 3: "three"},
        ...           "partially_labelled": {1.0: "one", 2.0: "two"},
        ...           }
        >>> writer = pd.io.stata.StataWriter(path,
        ...                                  df,
        ...                                  value_labels=labels)  # doctest: +SKIP
        >>> writer.write_file()  # doctest: +SKIP
        >>> df = pd.read_stata(path)  # doctest: +SKIP
        >>> df  # doctest: +SKIP
            index fully_labelled  partially_labeled  Y  Z
        0       0            one                one  7  j
        1       1            two                two  7  k
        2       2          three                NaN  9  l
        3       3          three                9.0  8  k
        4       4            one                NaN 10  j
        """
        with get_handle(
            self._fname,
            "wb",
            compression=self._compression,
            is_text=False,
            storage_options=self.storage_options,
        ) as self.handles:
            if self.handles.compression["method"] is not None:
                # ZipFile creates a file (with the same name) for each write call.
                # Write it first into a buffer and then write the buffer to the ZipFile.
                self._output_file, self.handles.handle = self.handles.handle, BytesIO()
                self.handles.created_handles.append(self.handles.handle)

            try:
                self._write_header(
                    data_label=self._data_label, time_stamp=self._time_stamp
                )
                self._write_map()
                self._write_variable_types()
                self._write_varnames()
                self._write_sortlist()
                self._write_formats()
                self._write_value_label_names()
                self._write_variable_labels()
                self._write_expansion_fields()
                self._write_characteristics()
                records = self._prepare_data()
                self._write_data(records)
                self._write_strls()
                self._write_value_labels()
                self._write_file_close_tag()
                self._write_map()
                self._close()
            except Exception as exc:
                self.handles.close()
                if isinstance(self._fname, (str, os.PathLike)) and os.path.isfile(
                    self._fname
                ):
                    try:
                        os.unlink(self._fname)
                    except OSError:
                        warnings.warn(
                            f"This save was not successful but {self._fname} could not "
                            "be deleted. This file is not valid.",
                            ResourceWarning,
                            stacklevel=find_stack_level(),
                        )
                raise exc

    def _close(self) -> None:
        """
        Close the file if it was created by the writer.

        If a buffer or file-like object was passed in, for example a GzipFile,
        then leave this file open for the caller to close.
        """
        # write compression
        if self._output_file is not None:
            assert isinstance(self.handles.handle, BytesIO)
            bio, self.handles.handle = self.handles.handle, self._output_file
            self.handles.handle.write(bio.getvalue())

    def _write_map(self) -> None:
        """No-op, future compatibility"""

    def _write_file_close_tag(self) -> None:
        """No-op, future compatibility"""

    def _write_characteristics(self) -> None:
        """No-op, future compatibility"""

    def _write_strls(self) -> None:
        """No-op, future compatibility"""

    def _write_expansion_fields(self) -> None:
        """Write 5 zeros for expansion fields"""
        self._write(_pad_bytes("", 5))

    def _write_value_labels(self) -> None:
        for vl in self._value_labels:
            self._write_bytes(vl.generate_value_label(self._byteorder))

    def _write_header(
        self,
        data_label: str | None = None,
        time_stamp: datetime | None = None,
    ) -> None:
        byteorder = self._byteorder
        # ds_format - just use 114
        self._write_bytes(struct.pack("b", 114))
        # byteorder
        self._write(byteorder == ">" and "\x01" or "\x02")
        # filetype
        self._write("\x01")
        # unused
        self._write("\x00")
        # number of vars, 2 bytes
        self._write_bytes(struct.pack(byteorder + "h", self.nvar)[:2])
        # number of obs, 4 bytes
        self._write_bytes(struct.pack(byteorder + "i", self.nobs)[:4])
        # data label 81 bytes, char, null terminated
        if data_label is None:
            self._write_bytes(self._null_terminate_bytes(_pad_bytes("", 80)))
        else:
            self._write_bytes(
                self._null_terminate_bytes(_pad_bytes(data_label[:80], 80))
            )
        # time stamp, 18 bytes, char, null terminated
        # format dd Mon yyyy hh:mm
        if time_stamp is None:
            time_stamp = datetime.now()
        elif not isinstance(time_stamp, datetime):
            raise ValueError("time_stamp should be datetime type")
        # GH #13856
        # Avoid locale-specific month conversion
        months = [
            "Jan",
            "Feb",
            "Mar",
            "Apr",
            "May",
            "Jun",
            "Jul",
            "Aug",
            "Sep",
            "Oct",
            "Nov",
            "Dec",
        ]
        month_lookup = {i + 1: month for i, month in enumerate(months)}
        ts = (
            time_stamp.strftime("%d ")
            + month_lookup[time_stamp.month]
            + time_stamp.strftime(" %Y %H:%M")
        )
        self._write_bytes(self._null_terminate_bytes(ts))

    def _write_variable_types(self) -> None:
        for typ in self.typlist:
            self._write_bytes(struct.pack("B", typ))

    def _write_varnames(self) -> None:
        # varlist names are checked by _check_column_names
        # varlist, requires null terminated
        for name in self.varlist:
            name = self._null_terminate_str(name)
            name = _pad_bytes(name[:32], 33)
            self._write(name)

    def _write_sortlist(self) -> None:
        # srtlist, 2*(nvar+1), int array, encoded by byteorder
        srtlist = _pad_bytes("", 2 * (self.nvar + 1))
        self._write(srtlist)

    def _write_formats(self) -> None:
        # fmtlist, 49*nvar, char array
        for fmt in self.fmtlist:
            self._write(_pad_bytes(fmt, 49))

    def _write_value_label_names(self) -> None:
        # lbllist, 33*nvar, char array
        for i in range(self.nvar):
            # Use variable name when categorical
            if self._has_value_labels[i]:
                name = self.varlist[i]
                name = self._null_terminate_str(name)
                name = _pad_bytes(name[:32], 33)
                self._write(name)
            else:  # Default is empty label
                self._write(_pad_bytes("", 33))

    def _write_variable_labels(self) -> None:
        # Missing labels are 80 blank characters plus null termination
        blank = _pad_bytes("", 81)

        if self._variable_labels is None:
            for i in range(self.nvar):
                self._write(blank)
            return

        for col in self.data:
            if col in self._variable_labels:
                label = self._variable_labels[col]
                if len(label) > 80:
                    raise ValueError("Variable labels must be 80 characters or fewer")
                is_latin1 = all(ord(c) < 256 for c in label)
                if not is_latin1:
                    raise ValueError(
                        "Variable labels must contain only characters that "
                        "can be encoded in Latin-1"
                    )
                self._write(_pad_bytes(label, 81))
            else:
                self._write(blank)

    def _convert_strls(self, data: DataFrame) -> DataFrame:
        """No-op, future compatibility"""
        return data

    def _prepare_data(self) -> np.rec.recarray:
        data = self.data
        typlist = self.typlist
        convert_dates = self._convert_dates
        # 1. Convert dates
        if self._convert_dates is not None:
            for i, col in enumerate(data):
                if i in convert_dates:
                    data[col] = _datetime_to_stata_elapsed_vec(
                        data[col], self.fmtlist[i]
                    )
        # 2. Convert strls
        data = self._convert_strls(data)

        # 3. Convert bad string data to '' and pad to correct length
        dtypes = {}
        native_byteorder = self._byteorder == _set_endianness(sys.byteorder)
        for i, col in enumerate(data):
            typ = typlist[i]
            if typ <= self._max_string_length:
                with warnings.catch_warnings():
                    warnings.filterwarnings(
                        "ignore",
                        "Downcasting object dtype arrays",
                        category=FutureWarning,
                    )
                    dc = data[col].fillna("")
                data[col] = dc.apply(_pad_bytes, args=(typ,))
                stype = f"S{typ}"
                dtypes[col] = stype
                data[col] = data[col].astype(stype)
            else:
                dtype = data[col].dtype
                if not native_byteorder:
                    dtype = dtype.newbyteorder(self._byteorder)
                dtypes[col] = dtype

        return data.to_records(index=False, column_dtypes=dtypes)

    def _write_data(self, records: np.rec.recarray) -> None:
        self._write_bytes(records.tobytes())

    @staticmethod
    def _null_terminate_str(s: str) -> str:
        s += "\x00"
        return s

    def _null_terminate_bytes(self, s: str) -> bytes:
        return self._null_terminate_str(s).encode(self._encoding)


def _dtype_to_stata_type_117(dtype: np.dtype, column: Series, force_strl: bool) -> int:
    """
    Converts dtype types to stata types. Returns the byte of the given ordinal.
    See TYPE_MAP and comments for an explanation. This is also explained in
    the dta spec.
    1 - 2045 are strings of this length
                Pandas    Stata
    32768 - for object    strL
    65526 - for int8      byte
    65527 - for int16     int
    65528 - for int32     long
    65529 - for float32   float
    65530 - for double    double

    If there are dates to convert, then dtype will already have the correct
    type inserted.
    """
    # TODO: expand to handle datetime to integer conversion
    if force_strl:
        return 32768
    if dtype.type is np.object_:  # try to coerce it to the biggest string
        # not memory efficient, what else could we
        # do?
        itemsize = max_len_string_array(ensure_object(column._values))
        itemsize = max(itemsize, 1)
        if itemsize <= 2045:
            return itemsize
        return 32768
    elif dtype.type is np.float64:
        return 65526
    elif dtype.type is np.float32:
        return 65527
    elif dtype.type is np.int32:
        return 65528
    elif dtype.type is np.int16:
        return 65529
    elif dtype.type is np.int8:
        return 65530
    else:  # pragma : no cover
        raise NotImplementedError(f"Data type {dtype} not supported.")


def _pad_bytes_new(name: str | bytes, length: int) -> bytes:
    """
    Takes a bytes instance and pads it with null bytes until it's length chars.
    """
    if isinstance(name, str):
        name = bytes(name, "utf-8")
    return name + b"\x00" * (length - len(name))


class StataStrLWriter:
    """
    Converter for Stata StrLs

    Stata StrLs map 8 byte values to strings which are stored using a
    dictionary-like format where strings are keyed to two values.

    Parameters
    ----------
    df : DataFrame
        DataFrame to convert
    columns : Sequence[str]
        List of columns names to convert to StrL
    version : int, optional
        dta version.  Currently supports 117, 118 and 119
    byteorder : str, optional
        Can be ">", "<", "little", or "big". default is `sys.byteorder`

    Notes
    -----
    Supports creation of the StrL block of a dta file for dta versions
    117, 118 and 119.  These differ in how the GSO is stored.  118 and
    119 store the GSO lookup value as a uint32 and a uint64, while 117
    uses two uint32s. 118 and 119 also encode all strings as unicode
    which is required by the format.  117 uses 'latin-1' a fixed width
    encoding that extends the 7-bit ascii table with an additional 128
    characters.
    """

    def __init__(
        self,
        df: DataFrame,
        columns: Sequence[str],
        version: int = 117,
        byteorder: str | None = None,
    ) -> None:
        if version not in (117, 118, 119):
            raise ValueError("Only dta versions 117, 118 and 119 supported")
        self._dta_ver = version

        self.df = df
        self.columns = columns
        self._gso_table = {"": (0, 0)}
        if byteorder is None:
            byteorder = sys.byteorder
        self._byteorder = _set_endianness(byteorder)

        gso_v_type = "I"  # uint32
        gso_o_type = "Q"  # uint64
        self._encoding = "utf-8"
        if version == 117:
            o_size = 4
            gso_o_type = "I"  # 117 used uint32
            self._encoding = "latin-1"
        elif version == 118:
            o_size = 6
        else:  # version == 119
            o_size = 5
        self._o_offet = 2 ** (8 * (8 - o_size))
        self._gso_o_type = gso_o_type
        self._gso_v_type = gso_v_type

    def _convert_key(self, key: tuple[int, int]) -> int:
        v, o = key
        return v + self._o_offet * o

    def generate_table(self) -> tuple[dict[str, tuple[int, int]], DataFrame]:
        """
        Generates the GSO lookup table for the DataFrame

        Returns
        -------
        gso_table : dict
            Ordered dictionary using the string found as keys
            and their lookup position (v,o) as values
        gso_df : DataFrame
            DataFrame where strl columns have been converted to
            (v,o) values

        Notes
        -----
        Modifies the DataFrame in-place.

        The DataFrame returned encodes the (v,o) values as uint64s. The
        encoding depends on the dta version, and can be expressed as

        enc = v + o * 2 ** (o_size * 8)

        so that v is stored in the lower bits and o is in the upper
        bits. o_size is

          * 117: 4
          * 118: 6
          * 119: 5
        """
        gso_table = self._gso_table
        gso_df = self.df
        columns = list(gso_df.columns)
        selected = gso_df[self.columns]
        col_index = [(col, columns.index(col)) for col in self.columns]
        keys = np.empty(selected.shape, dtype=np.uint64)
        for o, (idx, row) in enumerate(selected.iterrows()):
            for j, (col, v) in enumerate(col_index):
                val = row[col]
                # Allow columns with mixed str and None (GH 23633)
                val = "" if val is None else val
                key = gso_table.get(val, None)
                if key is None:
                    # Stata prefers human numbers
                    key = (v + 1, o + 1)
                    gso_table[val] = key
                keys[o, j] = self._convert_key(key)
        for i, col in enumerate(self.columns):
            gso_df[col] = keys[:, i]

        return gso_table, gso_df

    def generate_blob(self, gso_table: dict[str, tuple[int, int]]) -> bytes:
        """
        Generates the binary blob of GSOs that is written to the dta file.

        Parameters
        ----------
        gso_table : dict
            Ordered dictionary (str, vo)

        Returns
        -------
        gso : bytes
            Binary content of dta file to be placed between strl tags

        Notes
        -----
        Output format depends on dta version.  117 uses two uint32s to
        express v and o while 118+ uses a uint32 for v and a uint64 for o.
        """
        # Format information
        # Length includes null term
        # 117
        # GSOvvvvooootllllxxxxxxxxxxxxxxx...x
        #  3  u4  u4 u1 u4  string + null term
        #
        # 118, 119
        # GSOvvvvooooooootllllxxxxxxxxxxxxxxx...x
        #  3  u4   u8   u1 u4    string + null term

        bio = BytesIO()
        gso = bytes("GSO", "ascii")
        gso_type = struct.pack(self._byteorder + "B", 130)
        null = struct.pack(self._byteorder + "B", 0)
        v_type = self._byteorder + self._gso_v_type
        o_type = self._byteorder + self._gso_o_type
        len_type = self._byteorder + "I"
        for strl, vo in gso_table.items():
            if vo == (0, 0):
                continue
            v, o = vo

            # GSO
            bio.write(gso)

            # vvvv
            bio.write(struct.pack(v_type, v))

            # oooo / oooooooo
            bio.write(struct.pack(o_type, o))

            # t
            bio.write(gso_type)

            # llll
            utf8_string = bytes(strl, "utf-8")
            bio.write(struct.pack(len_type, len(utf8_string) + 1))

            # xxx...xxx
            bio.write(utf8_string)
            bio.write(null)

        return bio.getvalue()


class StataWriter117(StataWriter):
    """
    A class for writing Stata binary dta files in Stata 13 format (117)

    Parameters
    ----------
    fname : path (string), buffer or path object
        string, path object (pathlib.Path or py._path.local.LocalPath) or
        object implementing a binary write() functions. If using a buffer
        then the buffer will not be automatically closed after the file
        is written.
    data : DataFrame
        Input to save
    convert_dates : dict
        Dictionary mapping columns containing datetime types to stata internal
        format to use when writing the dates. Options are 'tc', 'td', 'tm',
        'tw', 'th', 'tq', 'ty'. Column can be either an integer or a name.
        Datetime columns that do not have a conversion type specified will be
        converted to 'tc'. Raises NotImplementedError if a datetime column has
        timezone information
    write_index : bool
        Write the index to Stata dataset.
    byteorder : str
        Can be ">", "<", "little", or "big". default is `sys.byteorder`
    time_stamp : datetime
        A datetime to use as file creation date.  Default is the current time
    data_label : str
        A label for the data set.  Must be 80 characters or smaller.
    variable_labels : dict
        Dictionary containing columns as keys and variable labels as values.
        Each label must be 80 characters or smaller.
    convert_strl : list
        List of columns names to convert to Stata StrL format.  Columns with
        more than 2045 characters are automatically written as StrL.
        Smaller columns can be converted by including the column name.  Using
        StrLs can reduce output file size when strings are longer than 8
        characters, and either frequently repeated or sparse.
    {compression_options}

        .. versionchanged:: 1.4.0 Zstandard support.

    value_labels : dict of dicts
        Dictionary containing columns as keys and dictionaries of column value
        to labels as values. The combined length of all labels for a single
        variable must be 32,000 characters or smaller.

        .. versionadded:: 1.4.0

    Returns
    -------
    writer : StataWriter117 instance
        The StataWriter117 instance has a write_file method, which will
        write the file to the given `fname`.

    Raises
    ------
    NotImplementedError
        * If datetimes contain timezone information
    ValueError
        * Columns listed in convert_dates are neither datetime64[ns]
          or datetime
        * Column dtype is not representable in Stata
        * Column listed in convert_dates is not in DataFrame
        * Categorical label contains more than 32,000 characters

    Examples
    --------
    >>> data = pd.DataFrame([[1.0, 1, 'a']], columns=['a', 'b', 'c'])
    >>> writer = pd.io.stata.StataWriter117('./data_file.dta', data)
    >>> writer.write_file()

    Directly write a zip file
    >>> compression = {"method": "zip", "archive_name": "data_file.dta"}
    >>> writer = pd.io.stata.StataWriter117(
    ...     './data_file.zip', data, compression=compression
    ...     )
    >>> writer.write_file()

    Or with long strings stored in strl format
    >>> data = pd.DataFrame([['A relatively long string'], [''], ['']],
    ...                     columns=['strls'])
    >>> writer = pd.io.stata.StataWriter117(
    ...     './data_file_with_long_strings.dta', data, convert_strl=['strls'])
    >>> writer.write_file()
    """

    _max_string_length = 2045
    _dta_version = 117

    def __init__(
        self,
        fname: FilePath | WriteBuffer[bytes],
        data: DataFrame,
        convert_dates: dict[Hashable, str] | None = None,
        write_index: bool = True,
        byteorder: str | None = None,
        time_stamp: datetime | None = None,
        data_label: str | None = None,
        variable_labels: dict[Hashable, str] | None = None,
        convert_strl: Sequence[Hashable] | None = None,
        compression: CompressionOptions = "infer",
        storage_options: StorageOptions | None = None,
        *,
        value_labels: dict[Hashable, dict[float, str]] | None = None,
    ) -> None:
        # Copy to new list since convert_strl might be modified later
        self._convert_strl: list[Hashable] = []
        if convert_strl is not None:
            self._convert_strl.extend(convert_strl)

        super().__init__(
            fname,
            data,
            convert_dates,
            write_index,
            byteorder=byteorder,
            time_stamp=time_stamp,
            data_label=data_label,
            variable_labels=variable_labels,
            value_labels=value_labels,
            compression=compression,
            storage_options=storage_options,
        )
        self._map: dict[str, int] = {}
        self._strl_blob = b""

    @staticmethod
    def _tag(val: str | bytes, tag: str) -> bytes:
        """Surround val with <tag></tag>"""
        if isinstance(val, str):
            val = bytes(val, "utf-8")
        return bytes("<" + tag + ">", "utf-8") + val + bytes("</" + tag + ">", "utf-8")

    def _update_map(self, tag: str) -> None:
        """Update map location for tag with file position"""
        assert self.handles.handle is not None
        self._map[tag] = self.handles.handle.tell()

    def _write_header(
        self,
        data_label: str | None = None,
        time_stamp: datetime | None = None,
    ) -> None:
        """Write the file header"""
        byteorder = self._byteorder
        self._write_bytes(bytes("<stata_dta>", "utf-8"))
        bio = BytesIO()
        # ds_format - 117
        bio.write(self._tag(bytes(str(self._dta_version), "utf-8"), "release"))
        # byteorder
        bio.write(self._tag(byteorder == ">" and "MSF" or "LSF", "byteorder"))
        # number of vars, 2 bytes in 117 and 118, 4 byte in 119
        nvar_type = "H" if self._dta_version <= 118 else "I"
        bio.write(self._tag(struct.pack(byteorder + nvar_type, self.nvar), "K"))
        # 117 uses 4 bytes, 118 uses 8
        nobs_size = "I" if self._dta_version == 117 else "Q"
        bio.write(self._tag(struct.pack(byteorder + nobs_size, self.nobs), "N"))
        # data label 81 bytes, char, null terminated
        label = data_label[:80] if data_label is not None else ""
        encoded_label = label.encode(self._encoding)
        label_size = "B" if self._dta_version == 117 else "H"
        label_len = struct.pack(byteorder + label_size, len(encoded_label))
        encoded_label = label_len + encoded_label
        bio.write(self._tag(encoded_label, "label"))
        # time stamp, 18 bytes, char, null terminated
        # format dd Mon yyyy hh:mm
        if time_stamp is None:
            time_stamp = datetime.now()
        elif not isinstance(time_stamp, datetime):
            raise ValueError("time_stamp should be datetime type")
        # Avoid locale-specific month conversion
        months = [
            "Jan",
            "Feb",
            "Mar",
            "Apr",
            "May",
            "Jun",
            "Jul",
            "Aug",
            "Sep",
            "Oct",
            "Nov",
            "Dec",
        ]
        month_lookup = {i + 1: month for i, month in enumerate(months)}
        ts = (
            time_stamp.strftime("%d ")
            + month_lookup[time_stamp.month]
            + time_stamp.strftime(" %Y %H:%M")
        )
        # '\x11' added due to inspection of Stata file
        stata_ts = b"\x11" + bytes(ts, "utf-8")
        bio.write(self._tag(stata_ts, "timestamp"))
        self._write_bytes(self._tag(bio.getvalue(), "header"))

    def _write_map(self) -> None:
        """
        Called twice during file write. The first populates the values in
        the map with 0s.  The second call writes the final map locations when
        all blocks have been written.
        """
        if not self._map:
            self._map = {
                "stata_data": 0,
                "map": self.handles.handle.tell(),
                "variable_types": 0,
                "varnames": 0,
                "sortlist": 0,
                "formats": 0,
                "value_label_names": 0,
                "variable_labels": 0,
                "characteristics": 0,
                "data": 0,
                "strls": 0,
                "value_labels": 0,
                "stata_data_close": 0,
                "end-of-file": 0,
            }
        # Move to start of map
        self.handles.handle.seek(self._map["map"])
        bio = BytesIO()
        for val in self._map.values():
            bio.write(struct.pack(self._byteorder + "Q", val))
        self._write_bytes(self._tag(bio.getvalue(), "map"))

    def _write_variable_types(self) -> None:
        self._update_map("variable_types")
        bio = BytesIO()
        for typ in self.typlist:
            bio.write(struct.pack(self._byteorder + "H", typ))
        self._write_bytes(self._tag(bio.getvalue(), "variable_types"))

    def _write_varnames(self) -> None:
        self._update_map("varnames")
        bio = BytesIO()
        # 118 scales by 4 to accommodate utf-8 data worst case encoding
        vn_len = 32 if self._dta_version == 117 else 128
        for name in self.varlist:
            name = self._null_terminate_str(name)
            name = _pad_bytes_new(name[:32].encode(self._encoding), vn_len + 1)
            bio.write(name)
        self._write_bytes(self._tag(bio.getvalue(), "varnames"))

    def _write_sortlist(self) -> None:
        self._update_map("sortlist")
        sort_size = 2 if self._dta_version < 119 else 4
        self._write_bytes(self._tag(b"\x00" * sort_size * (self.nvar + 1), "sortlist"))

    def _write_formats(self) -> None:
        self._update_map("formats")
        bio = BytesIO()
        fmt_len = 49 if self._dta_version == 117 else 57
        for fmt in self.fmtlist:
            bio.write(_pad_bytes_new(fmt.encode(self._encoding), fmt_len))
        self._write_bytes(self._tag(bio.getvalue(), "formats"))

    def _write_value_label_names(self) -> None:
        self._update_map("value_label_names")
        bio = BytesIO()
        # 118 scales by 4 to accommodate utf-8 data worst case encoding
        vl_len = 32 if self._dta_version == 117 else 128
        for i in range(self.nvar):
            # Use variable name when categorical
            name = ""  # default name
            if self._has_value_labels[i]:
                name = self.varlist[i]
            name = self._null_terminate_str(name)
            encoded_name = _pad_bytes_new(name[:32].encode(self._encoding), vl_len + 1)
            bio.write(encoded_name)
        self._write_bytes(self._tag(bio.getvalue(), "value_label_names"))

    def _write_variable_labels(self) -> None:
        # Missing labels are 80 blank characters plus null termination
        self._update_map("variable_labels")
        bio = BytesIO()
        # 118 scales by 4 to accommodate utf-8 data worst case encoding
        vl_len = 80 if self._dta_version == 117 else 320
        blank = _pad_bytes_new("", vl_len + 1)

        if self._variable_labels is None:
            for _ in range(self.nvar):
                bio.write(blank)
            self._write_bytes(self._tag(bio.getvalue(), "variable_labels"))
            return

        for col in self.data:
            if col in self._variable_labels:
                label = self._variable_labels[col]
                if len(label) > 80:
                    raise ValueError("Variable labels must be 80 characters or fewer")
                try:
                    encoded = label.encode(self._encoding)
                except UnicodeEncodeError as err:
                    raise ValueError(
                        "Variable labels must contain only characters that "
                        f"can be encoded in {self._encoding}"
                    ) from err

                bio.write(_pad_bytes_new(encoded, vl_len + 1))
            else:
                bio.write(blank)
        self._write_bytes(self._tag(bio.getvalue(), "variable_labels"))

    def _write_characteristics(self) -> None:
        self._update_map("characteristics")
        self._write_bytes(self._tag(b"", "characteristics"))

    def _write_data(self, records) -> None:
        self._update_map("data")
        self._write_bytes(b"<data>")
        self._write_bytes(records.tobytes())
        self._write_bytes(b"</data>")

    def _write_strls(self) -> None:
        self._update_map("strls")
        self._write_bytes(self._tag(self._strl_blob, "strls"))

    def _write_expansion_fields(self) -> None:
        """No-op in dta 117+"""

    def _write_value_labels(self) -> None:
        self._update_map("value_labels")
        bio = BytesIO()
        for vl in self._value_labels:
            lab = vl.generate_value_label(self._byteorder)
            lab = self._tag(lab, "lbl")
            bio.write(lab)
        self._write_bytes(self._tag(bio.getvalue(), "value_labels"))

    def _write_file_close_tag(self) -> None:
        self._update_map("stata_data_close")
        self._write_bytes(bytes("</stata_dta>", "utf-8"))
        self._update_map("end-of-file")

    def _update_strl_names(self) -> None:
        """
        Update column names for conversion to strl if they might have been
        changed to comply with Stata naming rules
        """
        # Update convert_strl if names changed
        for orig, new in self._converted_names.items():
            if orig in self._convert_strl:
                idx = self._convert_strl.index(orig)
                self._convert_strl[idx] = new

    def _convert_strls(self, data: DataFrame) -> DataFrame:
        """
        Convert columns to StrLs if either very large or in the
        convert_strl variable
        """
        convert_cols = [
            col
            for i, col in enumerate(data)
            if self.typlist[i] == 32768 or col in self._convert_strl
        ]

        if convert_cols:
            ssw = StataStrLWriter(data, convert_cols, version=self._dta_version)
            tab, new_data = ssw.generate_table()
            data = new_data
            self._strl_blob = ssw.generate_blob(tab)
        return data

    def _set_formats_and_types(self, dtypes: Series) -> None:
        self.typlist = []
        self.fmtlist = []
        for col, dtype in dtypes.items():
            force_strl = col in self._convert_strl
            fmt = _dtype_to_default_stata_fmt(
                dtype,
                self.data[col],
                dta_version=self._dta_version,
                force_strl=force_strl,
            )
            self.fmtlist.append(fmt)
            self.typlist.append(
                _dtype_to_stata_type_117(dtype, self.data[col], force_strl)
            )


class StataWriterUTF8(StataWriter117):
    """
    Stata binary dta file writing in Stata 15 (118) and 16 (119) formats

    DTA 118 and 119 format files support unicode string data (both fixed
    and strL) format. Unicode is also supported in value labels, variable
    labels and the dataset label. Format 119 is automatically used if the
    file contains more than 32,767 variables.

    Parameters
    ----------
    fname : path (string), buffer or path object
        string, path object (pathlib.Path or py._path.local.LocalPath) or
        object implementing a binary write() functions. If using a buffer
        then the buffer will not be automatically closed after the file
        is written.
    data : DataFrame
        Input to save
    convert_dates : dict, default None
        Dictionary mapping columns containing datetime types to stata internal
        format to use when writing the dates. Options are 'tc', 'td', 'tm',
        'tw', 'th', 'tq', 'ty'. Column can be either an integer or a name.
        Datetime columns that do not have a conversion type specified will be
        converted to 'tc'. Raises NotImplementedError if a datetime column has
        timezone information
    write_index : bool, default True
        Write the index to Stata dataset.
    byteorder : str, default None
        Can be ">", "<", "little", or "big". default is `sys.byteorder`
    time_stamp : datetime, default None
        A datetime to use as file creation date.  Default is the current time
    data_label : str, default None
        A label for the data set.  Must be 80 characters or smaller.
    variable_labels : dict, default None
        Dictionary containing columns as keys and variable labels as values.
        Each label must be 80 characters or smaller.
    convert_strl : list, default None
        List of columns names to convert to Stata StrL format.  Columns with
        more than 2045 characters are automatically written as StrL.
        Smaller columns can be converted by including the column name.  Using
        StrLs can reduce output file size when strings are longer than 8
        characters, and either frequently repeated or sparse.
    version : int, default None
        The dta version to use. By default, uses the size of data to determine
        the version. 118 is used if data.shape[1] <= 32767, and 119 is used
        for storing larger DataFrames.
    {compression_options}

        .. versionchanged:: 1.4.0 Zstandard support.

    value_labels : dict of dicts
        Dictionary containing columns as keys and dictionaries of column value
        to labels as values. The combined length of all labels for a single
        variable must be 32,000 characters or smaller.

        .. versionadded:: 1.4.0

    Returns
    -------
    StataWriterUTF8
        The instance has a write_file method, which will write the file to the
        given `fname`.

    Raises
    ------
    NotImplementedError
        * If datetimes contain timezone information
    ValueError
        * Columns listed in convert_dates are neither datetime64[ns]
          or datetime
        * Column dtype is not representable in Stata
        * Column listed in convert_dates is not in DataFrame
        * Categorical label contains more than 32,000 characters

    Examples
    --------
    Using Unicode data and column names

    >>> from pandas.io.stata import StataWriterUTF8
    >>> data = pd.DataFrame([[1.0, 1, 'ᴬ']], columns=['a', 'β', 'ĉ'])
    >>> writer = StataWriterUTF8('./data_file.dta', data)
    >>> writer.write_file()

    Directly write a zip file
    >>> compression = {"method": "zip", "archive_name": "data_file.dta"}
    >>> writer = StataWriterUTF8('./data_file.zip', data, compression=compression)
    >>> writer.write_file()

    Or with long strings stored in strl format

    >>> data = pd.DataFrame([['ᴀ relatively long ŝtring'], [''], ['']],
    ...                     columns=['strls'])
    >>> writer = StataWriterUTF8('./data_file_with_long_strings.dta', data,
    ...                          convert_strl=['strls'])
    >>> writer.write_file()
    """

    _encoding: Literal["utf-8"] = "utf-8"

    def __init__(
        self,
        fname: FilePath | WriteBuffer[bytes],
        data: DataFrame,
        convert_dates: dict[Hashable, str] | None = None,
        write_index: bool = True,
        byteorder: str | None = None,
        time_stamp: datetime | None = None,
        data_label: str | None = None,
        variable_labels: dict[Hashable, str] | None = None,
        convert_strl: Sequence[Hashable] | None = None,
        version: int | None = None,
        compression: CompressionOptions = "infer",
        storage_options: StorageOptions | None = None,
        *,
        value_labels: dict[Hashable, dict[float, str]] | None = None,
    ) -> None:
        if version is None:
            version = 118 if data.shape[1] <= 32767 else 119
        elif version not in (118, 119):
            raise ValueError("version must be either 118 or 119.")
        elif version == 118 and data.shape[1] > 32767:
            raise ValueError(
                "You must use version 119 for data sets containing more than"
                "32,767 variables"
            )

        super().__init__(
            fname,
            data,
            convert_dates=convert_dates,
            write_index=write_index,
            byteorder=byteorder,
            time_stamp=time_stamp,
            data_label=data_label,
            variable_labels=variable_labels,
            value_labels=value_labels,
            convert_strl=convert_strl,
            compression=compression,
            storage_options=storage_options,
        )
        # Override version set in StataWriter117 init
        self._dta_version = version

    def _validate_variable_name(self, name: str) -> str:
        """
        Validate variable names for Stata export.

        Parameters
        ----------
        name : str
            Variable name

        Returns
        -------
        str
            The validated name with invalid characters replaced with
            underscores.

        Notes
        -----
        Stata 118+ support most unicode characters. The only limitation is in
        the ascii range where the characters supported are a-z, A-Z, 0-9 and _.
        """
        # High code points appear to be acceptable
        for c in name:
            if (
                (
                    ord(c) < 128
                    and (c < "A" or c > "Z")
                    and (c < "a" or c > "z")
                    and (c < "0" or c > "9")
                    and c != "_"
                )
                or 128 <= ord(c) < 192
                or c in {"×", "÷"}  # noqa: RUF001
            ):
                name = name.replace(c, "_")

        return name
```
