## Supplementary software v0.2.1 for "Virtual control arms for paediatric myopia trials: external validation of axial-elongation models": xml.py

```
"""
:mod:``pandas.io.xml`` is a module for reading XML.
"""

from __future__ import annotations

import io
from os import PathLike
from typing import (
    TYPE_CHECKING,
    Any,
    Callable,
)
import warnings

from pandas._libs import lib
from pandas.compat._optional import import_optional_dependency
from pandas.errors import (
    AbstractMethodError,
    ParserError,
)
from pandas.util._decorators import doc
from pandas.util._exceptions import find_stack_level
from pandas.util._validators import check_dtype_backend

from pandas.core.dtypes.common import is_list_like

from pandas.core.shared_docs import _shared_docs

from pandas.io.common import (
    file_exists,
    get_handle,
    infer_compression,
    is_file_like,
    is_fsspec_url,
    is_url,
    stringify_path,
)
from pandas.io.parsers import TextParser

if TYPE_CHECKING:
    from collections.abc import Sequence
    from xml.etree.ElementTree import Element

    from lxml import etree

    from pandas._typing import (
        CompressionOptions,
        ConvertersArg,
        DtypeArg,
        DtypeBackend,
        FilePath,
        ParseDatesArg,
        ReadBuffer,
        StorageOptions,
        XMLParsers,
    )

    from pandas import DataFrame


@doc(
    storage_options=_shared_docs["storage_options"],
    decompression_options=_shared_docs["decompression_options"] % "path_or_buffer",
)
class _XMLFrameParser:
    """
    Internal subclass to parse XML into DataFrames.

    Parameters
    ----------
    path_or_buffer : a valid JSON ``str``, path object or file-like object
        Any valid string path is acceptable. The string could be a URL. Valid
        URL schemes include http, ftp, s3, and file.

    xpath : str or regex
        The ``XPath`` expression to parse required set of nodes for
        migration to :class:`~pandas.DataFrame`. ``etree`` supports limited ``XPath``.

    namespaces : dict
        The namespaces defined in XML document (``xmlns:namespace='URI'``)
        as dicts with key being namespace and value the URI.

    elems_only : bool
        Parse only the child elements at the specified ``xpath``.

    attrs_only : bool
        Parse only the attributes at the specified ``xpath``.

    names : list
        Column names for :class:`~pandas.DataFrame` of parsed XML data.

    dtype : dict
        Data type for data or columns. E.g. {{'a': np.float64,
        'b': np.int32, 'c': 'Int64'}}

        .. versionadded:: 1.5.0

    converters : dict, optional
        Dict of functions for converting values in certain columns. Keys can
        either be integers or column labels.

        .. versionadded:: 1.5.0

    parse_dates : bool or list of int or names or list of lists or dict
        Converts either index or select columns to datetimes

        .. versionadded:: 1.5.0

    encoding : str
        Encoding of xml object or document.

    stylesheet : str or file-like
        URL, file, file-like object, or a raw string containing XSLT,
        ``etree`` does not support XSLT but retained for consistency.

    iterparse : dict, optional
        Dict with row element as key and list of descendant elements
        and/or attributes as value to be retrieved in iterparsing of
        XML document.

        .. versionadded:: 1.5.0

    {decompression_options}

        .. versionchanged:: 1.4.0 Zstandard support.

    {storage_options}

    See also
    --------
    pandas.io.xml._EtreeFrameParser
    pandas.io.xml._LxmlFrameParser

    Notes
    -----
    To subclass this class effectively you must override the following methods:`
        * :func:`parse_data`
        * :func:`_parse_nodes`
        * :func:`_iterparse_nodes`
        * :func:`_parse_doc`
        * :func:`_validate_names`
        * :func:`_validate_path`


    See each method's respective documentation for details on their
    functionality.
    """

    def __init__(
        self,
        path_or_buffer: FilePath | ReadBuffer[bytes] | ReadBuffer[str],
        xpath: str,
        namespaces: dict[str, str] | None,
        elems_only: bool,
        attrs_only: bool,
        names: Sequence[str] | None,
        dtype: DtypeArg | None,
        converters: ConvertersArg | None,
        parse_dates: ParseDatesArg | None,
        encoding: str | None,
        stylesheet: FilePath | ReadBuffer[bytes] | ReadBuffer[str] | None,
        iterparse: dict[str, list[str]] | None,
        compression: CompressionOptions,
        storage_options: StorageOptions,
    ) -> None:
        self.path_or_buffer = path_or_buffer
        self.xpath = xpath
        self.namespaces = namespaces
        self.elems_only = elems_only
        self.attrs_only = attrs_only
        self.names = names
        self.dtype = dtype
        self.converters = converters
        self.parse_dates = parse_dates
        self.encoding = encoding
        self.stylesheet = stylesheet
        self.iterparse = iterparse
        self.is_style = None
        self.compression: CompressionOptions = compression
        self.storage_options = storage_options

    def parse_data(self) -> list[dict[str, str | None]]:
        """
        Parse xml data.

        This method will call the other internal methods to
        validate ``xpath``, names, parse and return specific nodes.
        """

        raise AbstractMethodError(self)

    def _parse_nodes(self, elems: list[Any]) -> list[dict[str, str | None]]:
        """
        Parse xml nodes.

        This method will parse the children and attributes of elements
        in ``xpath``, conditionally for only elements, only attributes
        or both while optionally renaming node names.

        Raises
        ------
        ValueError
            * If only elements and only attributes are specified.

        Notes
        -----
        Namespace URIs will be removed from return node values. Also,
        elements with missing children or attributes compared to siblings
        will have optional keys filled with None values.
        """

        dicts: list[dict[str, str | None]]

        if self.elems_only and self.attrs_only:
            raise ValueError("Either element or attributes can be parsed not both.")
        if self.elems_only:
            if self.names:
                dicts = [
                    {
                        **(
                            {el.tag: el.text}
                            if el.text and not el.text.isspace()
                            else {}
                        ),
                        **{
                            nm: ch.text if ch.text else None
                            for nm, ch in zip(self.names, el.findall("*"))
                        },
                    }
                    for el in elems
                ]
            else:
                dicts = [
                    {ch.tag: ch.text if ch.text else None for ch in el.findall("*")}
                    for el in elems
                ]

        elif self.attrs_only:
            dicts = [
                {k: v if v else None for k, v in el.attrib.items()} for el in elems
            ]

        elif self.names:
            dicts = [
                {
                    **el.attrib,
                    **({el.tag: el.text} if el.text and not el.text.isspace() else {}),
                    **{
                        nm: ch.text if ch.text else None
                        for nm, ch in zip(self.names, el.findall("*"))
                    },
                }
                for el in elems
            ]

        else:
            dicts = [
                {
                    **el.attrib,
                    **({el.tag: el.text} if el.text and not el.text.isspace() else {}),
                    **{ch.tag: ch.text if ch.text else None for ch in el.findall("*")},
                }
                for el in elems
            ]

        dicts = [
            {k.split("}")[1] if "}" in k else k: v for k, v in d.items()} for d in dicts
        ]

        keys = list(dict.fromkeys([k for d in dicts for k in d.keys()]))
        dicts = [{k: d[k] if k in d.keys() else None for k in keys} for d in dicts]

        if self.names:
            dicts = [dict(zip(self.names, d.values())) for d in dicts]

        return dicts

    def _iterparse_nodes(self, iterparse: Callable) -> list[dict[str, str | None]]:
        """
        Iterparse xml nodes.

        This method will read in local disk, decompressed XML files for elements
        and underlying descendants using iterparse, a method to iterate through
        an XML tree without holding entire XML tree in memory.

        Raises
        ------
        TypeError
            * If ``iterparse`` is not a dict or its dict value is not list-like.
        ParserError
            * If ``path_or_buffer`` is not a physical file on disk or file-like object.
            * If no data is returned from selected items in ``iterparse``.

        Notes
        -----
        Namespace URIs will be removed from return node values. Also,
        elements with missing children or attributes in submitted list
        will have optional keys filled with None values.
        """

        dicts: list[dict[str, str | None]] = []
        row: dict[str, str | None] | None = None

        if not isinstance(self.iterparse, dict):
            raise TypeError(
                f"{type(self.iterparse).__name__} is not a valid type for iterparse"
            )

        row_node = next(iter(self.iterparse.keys())) if self.iterparse else ""
        if not is_list_like(self.iterparse[row_node]):
            raise TypeError(
                f"{type(self.iterparse[row_node])} is not a valid type "
                "for value in iterparse"
            )

        if (not hasattr(self.path_or_buffer, "read")) and (
            not isinstance(self.path_or_buffer, (str, PathLike))
            or is_url(self.path_or_buffer)
            or is_fsspec_url(self.path_or_buffer)
            or (
                isinstance(self.path_or_buffer, str)
                and self.path_or_buffer.startswith(("<?xml", "<"))
            )
            or infer_compression(self.path_or_buffer, "infer") is not None
        ):
            raise ParserError(
                "iterparse is designed for large XML files that are fully extracted on "
                "local disk and not as compressed files or online sources."
            )

        iterparse_repeats = len(self.iterparse[row_node]) != len(
            set(self.iterparse[row_node])
        )

        for event, elem in iterparse(self.path_or_buffer, events=("start", "end")):
            curr_elem = elem.tag.split("}")[1] if "}" in elem.tag else elem.tag

            if event == "start":
                if curr_elem == row_node:
                    row = {}

            if row is not None:
                if self.names and iterparse_repeats:
                    for col, nm in zip(self.iterparse[row_node], self.names):
                        if curr_elem == col:
                            elem_val = elem.text if elem.text else None
                            if elem_val not in row.values() and nm not in row:
                                row[nm] = elem_val

                        if col in elem.attrib:
                            if elem.attrib[col] not in row.values() and nm not in row:
                                row[nm] = elem.attrib[col]
                else:
                    for col in self.iterparse[row_node]:
                        if curr_elem == col:
                            row[col] = elem.text if elem.text else None
                        if col in elem.attrib:
                            row[col] = elem.attrib[col]

            if event == "end":
                if curr_elem == row_node and row is not None:
                    dicts.append(row)
                    row = None

                elem.clear()
                if hasattr(elem, "getprevious"):
                    while (
                        elem.getprevious() is not None and elem.getparent() is not None
                    ):
                        del elem.getparent()[0]

        if dicts == []:
            raise ParserError("No result from selected items in iterparse.")

        keys = list(dict.fromkeys([k for d in dicts for k in d.keys()]))
        dicts = [{k: d[k] if k in d.keys() else None for k in keys} for d in dicts]

        if self.names:
            dicts = [dict(zip(self.names, d.values())) for d in dicts]

        return dicts

    def _validate_path(self) -> list[Any]:
        """
        Validate ``xpath``.

        This method checks for syntax, evaluation, or empty nodes return.

        Raises
        ------
        SyntaxError
            * If xpah is not supported or issues with namespaces.

        ValueError
            * If xpah does not return any nodes.
        """

        raise AbstractMethodError(self)

    def _validate_names(self) -> None:
        """
        Validate names.

        This method will check if names is a list-like and aligns
        with length of parse nodes.

        Raises
        ------
        ValueError
            * If value is not a list and less then length of nodes.
        """
        raise AbstractMethodError(self)

    def _parse_doc(
        self, raw_doc: FilePath | ReadBuffer[bytes] | ReadBuffer[str]
    ) -> Element | etree._Element:
        """
        Build tree from path_or_buffer.

        This method will parse XML object into tree
        either from string/bytes or file location.
        """
        raise AbstractMethodError(self)


class _EtreeFrameParser(_XMLFrameParser):
    """
    Internal class to parse XML into DataFrames with the Python
    standard library XML module: `xml.etree.ElementTree`.
    """

    def parse_data(self) -> list[dict[str, str | None]]:
        from xml.etree.ElementTree import iterparse

        if self.stylesheet is not None:
            raise ValueError(
                "To use stylesheet, you need lxml installed and selected as parser."
            )

        if self.iterparse is None:
            self.xml_doc = self._parse_doc(self.path_or_buffer)
            elems = self._validate_path()

        self._validate_names()

        xml_dicts: list[dict[str, str | None]] = (
            self._parse_nodes(elems)
            if self.iterparse is None
            else self._iterparse_nodes(iterparse)
        )

        return xml_dicts

    def _validate_path(self) -> list[Any]:
        """
        Notes
        -----
        ``etree`` supports limited ``XPath``. If user attempts a more complex
        expression syntax error will raise.
        """

        msg = (
            "xpath does not return any nodes or attributes. "
            "Be sure to specify in `xpath` the parent nodes of "
            "children and attributes to parse. "
            "If document uses namespaces denoted with "
            "xmlns, be sure to define namespaces and "
            "use them in xpath."
        )
        try:
            elems = self.xml_doc.findall(self.xpath, namespaces=self.namespaces)
            children = [ch for el in elems for ch in el.findall("*")]
            attrs = {k: v for el in elems for k, v in el.attrib.items()}

            if elems is None:
                raise ValueError(msg)

            if elems is not None:
                if self.elems_only and children == []:
                    raise ValueError(msg)
                if self.attrs_only and attrs == {}:
                    raise ValueError(msg)
                if children == [] and attrs == {}:
                    raise ValueError(msg)

        except (KeyError, SyntaxError):
            raise SyntaxError(
                "You have used an incorrect or unsupported XPath "
                "expression for etree library or you used an "
                "undeclared namespace prefix."
            )

        return elems

    def _validate_names(self) -> None:
        children: list[Any]

        if self.names:
            if self.iterparse:
                children = self.iterparse[next(iter(self.iterparse))]
            else:
                parent = self.xml_doc.find(self.xpath, namespaces=self.namespaces)
                children = parent.findall("*") if parent is not None else []

            if is_list_like(self.names):
                if len(self.names) < len(children):
                    raise ValueError(
                        "names does not match length of child elements in xpath."
                    )
            else:
                raise TypeError(
                    f"{type(self.names).__name__} is not a valid type for names"
                )

    def _parse_doc(
        self, raw_doc: FilePath | ReadBuffer[bytes] | ReadBuffer[str]
    ) -> Element:
        from xml.etree.ElementTree import (
            XMLParser,
            parse,
        )

        handle_data = get_data_from_filepath(
            filepath_or_buffer=raw_doc,
            encoding=self.encoding,
            compression=self.compression,
            storage_options=self.storage_options,
        )

        with preprocess_data(handle_data) as xml_data:
            curr_parser = XMLParser(encoding=self.encoding)
            document = parse(xml_data, parser=curr_parser)

        return document.getroot()


class _LxmlFrameParser(_XMLFrameParser):
    """
    Internal class to parse XML into :class:`~pandas.DataFrame` with third-party
    full-featured XML library, ``lxml``, that supports
    ``XPath`` 1.0 and XSLT 1.0.
    """

    def parse_data(self) -> list[dict[str, str | None]]:
        """
        Parse xml data.

        This method will call the other internal methods to
        validate ``xpath``, names, optionally parse and run XSLT,
        and parse original or transformed XML and return specific nodes.
        """
        from lxml.etree import iterparse

        if self.iterparse is None:
            self.xml_doc = self._parse_doc(self.path_or_buffer)

            if self.stylesheet:
                self.xsl_doc = self._parse_doc(self.stylesheet)
                self.xml_doc = self._transform_doc()

            elems = self._validate_path()

        self._validate_names()

        xml_dicts: list[dict[str, str | None]] = (
            self._parse_nodes(elems)
            if self.iterparse is None
            else self._iterparse_nodes(iterparse)
        )

        return xml_dicts

    def _validate_path(self) -> list[Any]:
        msg = (
            "xpath does not return any nodes or attributes. "
            "Be sure to specify in `xpath` the parent nodes of "
            "children and attributes to parse. "
            "If document uses namespaces denoted with "
            "xmlns, be sure to define namespaces and "
            "use them in xpath."
        )

        elems = self.xml_doc.xpath(self.xpath, namespaces=self.namespaces)
        children = [ch for el in elems for ch in el.xpath("*")]
        attrs = {k: v for el in elems for k, v in el.attrib.items()}

        if elems == []:
            raise ValueError(msg)

        if elems != []:
            if self.elems_only and children == []:
                raise ValueError(msg)
            if self.attrs_only and attrs == {}:
                raise ValueError(msg)
            if children == [] and attrs == {}:
                raise ValueError(msg)

        return elems

    def _validate_names(self) -> None:
        children: list[Any]

        if self.names:
            if self.iterparse:
                children = self.iterparse[next(iter(self.iterparse))]
            else:
                children = self.xml_doc.xpath(
                    self.xpath + "[1]/*", namespaces=self.namespaces
                )

            if is_list_like(self.names):
                if len(self.names) < len(children):
                    raise ValueError(
                        "names does not match length of child elements in xpath."
                    )
            else:
                raise TypeError(
                    f"{type(self.names).__name__} is not a valid type for names"
                )

    def _parse_doc(
        self, raw_doc: FilePath | ReadBuffer[bytes] | ReadBuffer[str]
    ) -> etree._Element:
        from lxml.etree import (
            XMLParser,
            fromstring,
            parse,
        )

        handle_data = get_data_from_filepath(
            filepath_or_buffer=raw_doc,
            encoding=self.encoding,
            compression=self.compression,
            storage_options=self.storage_options,
        )

        with preprocess_data(handle_data) as xml_data:
            curr_parser = XMLParser(encoding=self.encoding)

            if isinstance(xml_data, io.StringIO):
                if self.encoding is None:
                    raise TypeError(
                        "Can not pass encoding None when input is StringIO."
                    )

                document = fromstring(
                    xml_data.getvalue().encode(self.encoding), parser=curr_parser
                )
            else:
                document = parse(xml_data, parser=curr_parser)

        return document

    def _transform_doc(self) -> etree._XSLTResultTree:
        """
        Transform original tree using stylesheet.

        This method will transform original xml using XSLT script into
        am ideally flatter xml document for easier parsing and migration
        to Data Frame.
        """
        from lxml.etree import XSLT

        transformer = XSLT(self.xsl_doc)
        new_doc = transformer(self.xml_doc)

        return new_doc


def get_data_from_filepath(
    filepath_or_buffer: FilePath | bytes | ReadBuffer[bytes] | ReadBuffer[str],
    encoding: str | None,
    compression: CompressionOptions,
    storage_options: StorageOptions,
) -> str | bytes | ReadBuffer[bytes] | ReadBuffer[str]:
    """
    Extract raw XML data.

    The method accepts three input types:
        1. filepath (string-like)
        2. file-like object (e.g. open file object, StringIO)
        3. XML string or bytes

    This method turns (1) into (2) to simplify the rest of the processing.
    It returns input types (2) and (3) unchanged.
    """
    if not isinstance(filepath_or_buffer, bytes):
        filepath_or_buffer = stringify_path(filepath_or_buffer)

    if (
        isinstance(filepath_or_buffer, str)
        and not filepath_or_buffer.startswith(("<?xml", "<"))
    ) and (
        not isinstance(filepath_or_buffer, str)
        or is_url(filepath_or_buffer)
        or is_fsspec_url(filepath_or_buffer)
        or file_exists(filepath_or_buffer)
    ):
        with get_handle(
            filepath_or_buffer,
            "r",
            encoding=encoding,
            compression=compression,
            storage_options=storage_options,
        ) as handle_obj:
            filepath_or_buffer = (
                handle_obj.handle.read()
                if hasattr(handle_obj.handle, "read")
                else handle_obj.handle
            )

    return filepath_or_buffer


def preprocess_data(data) -> io.StringIO | io.BytesIO:
    """
    Convert extracted raw data.

    This method will return underlying data of extracted XML content.
    The data either has a `read` attribute (e.g. a file object or a
    StringIO/BytesIO) or is a string or bytes that is an XML document.
    """

    if isinstance(data, str):
        data = io.StringIO(data)

    elif isinstance(data, bytes):
        data = io.BytesIO(data)

    return data


def _data_to_frame(data, **kwargs) -> DataFrame:
    """
    Convert parsed data to Data Frame.

    This method will bind xml dictionary data of keys and values
    into named columns of Data Frame using the built-in TextParser
    class that build Data Frame and infers specific dtypes.
    """

    tags = next(iter(data))
    nodes = [list(d.values()) for d in data]

    try:
        with TextParser(nodes, names=tags, **kwargs) as tp:
            return tp.read()
    except ParserError:
        raise ParserError(
            "XML document may be too complex for import. "
            "Try to flatten document and use distinct "
            "element and attribute names."
        )


def _parse(
    path_or_buffer: FilePath | ReadBuffer[bytes] | ReadBuffer[str],
    xpath: str,
    namespaces: dict[str, str] | None,
    elems_only: bool,
    attrs_only: bool,
    names: Sequence[str] | None,
    dtype: DtypeArg | None,
    converters: ConvertersArg | None,
    parse_dates: ParseDatesArg | None,
    encoding: str | None,
    parser: XMLParsers,
    stylesheet: FilePath | ReadBuffer[bytes] | ReadBuffer[str] | None,
    iterparse: dict[str, list[str]] | None,
    compression: CompressionOptions,
    storage_options: StorageOptions,
    dtype_backend: DtypeBackend | lib.NoDefault = lib.no_default,
    **kwargs,
) -> DataFrame:
    """
    Call internal parsers.

    This method will conditionally call internal parsers:
    LxmlFrameParser and/or EtreeParser.

    Raises
    ------
    ImportError
        * If lxml is not installed if selected as parser.

    ValueError
        * If parser is not lxml or etree.
    """

    p: _EtreeFrameParser | _LxmlFrameParser

    if isinstance(path_or_buffer, str) and not any(
        [
            is_file_like(path_or_buffer),
            file_exists(path_or_buffer),
            is_url(path_or_buffer),
            is_fsspec_url(path_or_buffer),
        ]
    ):
        warnings.warn(
            "Passing literal xml to 'read_xml' is deprecated and "
            "will be removed in a future version. To read from a "
            "literal string, wrap it in a 'StringIO' object.",
            FutureWarning,
            stacklevel=find_stack_level(),
        )

    if parser == "lxml":
        lxml = import_optional_dependency("lxml.etree", errors="ignore")

        if lxml is not None:
            p = _LxmlFrameParser(
                path_or_buffer,
                xpath,
                namespaces,
                elems_only,
                attrs_only,
                names,
                dtype,
                converters,
                parse_dates,
                encoding,
                stylesheet,
                iterparse,
                compression,
                storage_options,
            )
        else:
            raise ImportError("lxml not found, please install or use the etree parser.")

    elif parser == "etree":
        p = _EtreeFrameParser(
            path_or_buffer,
            xpath,
            namespaces,
            elems_only,
            attrs_only,
            names,
            dtype,
            converters,
            parse_dates,
            encoding,
            stylesheet,
            iterparse,
            compression,
            storage_options,
        )
    else:
        raise ValueError("Values for parser can only be lxml or etree.")

    data_dicts = p.parse_data()

    return _data_to_frame(
        data=data_dicts,
        dtype=dtype,
        converters=converters,
        parse_dates=parse_dates,
        dtype_backend=dtype_backend,
        **kwargs,
    )


@doc(
    storage_options=_shared_docs["storage_options"],
    decompression_options=_shared_docs["decompression_options"] % "path_or_buffer",
)
def read_xml(
    path_or_buffer: FilePath | ReadBuffer[bytes] | ReadBuffer[str],
    *,
    xpath: str = "./*",
    namespaces: dict[str, str] | None = None,
    elems_only: bool = False,
    attrs_only: bool = False,
    names: Sequence[str] | None = None,
    dtype: DtypeArg | None = None,
    converters: ConvertersArg | None = None,
    parse_dates: ParseDatesArg | None = None,
    # encoding can not be None for lxml and StringIO input
    encoding: str | None = "utf-8",
    parser: XMLParsers = "lxml",
    stylesheet: FilePath | ReadBuffer[bytes] | ReadBuffer[str] | None = None,
    iterparse: dict[str, list[str]] | None = None,
    compression: CompressionOptions = "infer",
    storage_options: StorageOptions | None = None,
    dtype_backend: DtypeBackend | lib.NoDefault = lib.no_default,
) -> DataFrame:
    r"""
    Read XML document into a :class:`~pandas.DataFrame` object.

    .. versionadded:: 1.3.0

    Parameters
    ----------
    path_or_buffer : str, path object, or file-like object
        String, path object (implementing ``os.PathLike[str]``), or file-like
        object implementing a ``read()`` function. The string can be any valid XML
        string or a path. The string can further be a URL. Valid URL schemes
        include http, ftp, s3, and file.

        .. deprecated:: 2.1.0
            Passing xml literal strings is deprecated.
            Wrap literal xml input in ``io.StringIO`` or ``io.BytesIO`` instead.

    xpath : str, optional, default './\*'
        The ``XPath`` to parse required set of nodes for migration to
        :class:`~pandas.DataFrame`.``XPath`` should return a collection of elements
        and not a single element. Note: The ``etree`` parser supports limited ``XPath``
        expressions. For more complex ``XPath``, use ``lxml`` which requires
        installation.

    namespaces : dict, optional
        The namespaces defined in XML document as dicts with key being
        namespace prefix and value the URI. There is no need to include all
        namespaces in XML, only the ones used in ``xpath`` expression.
        Note: if XML document uses default namespace denoted as
        `xmlns='<URI>'` without a prefix, you must assign any temporary
        namespace prefix such as 'doc' to the URI in order to parse
        underlying nodes and/or attributes. For example, ::

            namespaces = {{"doc": "https://example.com"}}

    elems_only : bool, optional, default False
        Parse only the child elements at the specified ``xpath``. By default,
        all child elements and non-empty text nodes are returned.

    attrs_only :  bool, optional, default False
        Parse only the attributes at the specified ``xpath``.
        By default, all attributes are returned.

    names :  list-like, optional
        Column names for DataFrame of parsed XML data. Use this parameter to
        rename original element names and distinguish same named elements and
        attributes.

    dtype : Type name or dict of column -> type, optional
        Data type for data or columns. E.g. {{'a': np.float64, 'b': np.int32,
        'c': 'Int64'}}
        Use `str` or `object` together with suitable `na_values` settings
        to preserve and not interpret dtype.
        If converters are specified, they will be applied INSTEAD
        of dtype conversion.

        .. versionadded:: 1.5.0

    converters : dict, optional
        Dict of functions for converting values in certain columns. Keys can either
        be integers or column labels.

        .. versionadded:: 1.5.0

    parse_dates : bool or list of int or names or list of lists or dict, default False
        Identifiers to parse index or columns to datetime. The behavior is as follows:

        * boolean. If True -> try parsing the index.
        * list of int or names. e.g. If [1, 2, 3] -> try parsing columns 1, 2, 3
          each as a separate date column.
        * list of lists. e.g.  If [[1, 3]] -> combine columns 1 and 3 and parse as
          a single date column.
        * dict, e.g. {{'foo' : [1, 3]}} -> parse columns 1, 3 as date and call
          result 'foo'

        .. versionadded:: 1.5.0

    encoding : str, optional, default 'utf-8'
        Encoding of XML document.

    parser : {{'lxml','etree'}}, default 'lxml'
        Parser module to use for retrieval of data. Only 'lxml' and
        'etree' are supported. With 'lxml' more complex ``XPath`` searches
        and ability to use XSLT stylesheet are supported.

    stylesheet : str, path object or file-like object
        A URL, file-like object, or a raw string containing an XSLT script.
        This stylesheet should flatten complex, deeply nested XML documents
        for easier parsing. To use this feature you must have ``lxml`` module
        installed and specify 'lxml' as ``parser``. The ``xpath`` must
        reference nodes of transformed XML document generated after XSLT
        transformation and not the original XML document. Only XSLT 1.0
        scripts and not later versions is currently supported.

    iterparse : dict, optional
        The nodes or attributes to retrieve in iterparsing of XML document
        as a dict with key being the name of repeating element and value being
        list of elements or attribute names that are descendants of the repeated
        element. Note: If this option is used, it will replace ``xpath`` parsing
        and unlike ``xpath``, descendants do not need to relate to each other but can
        exist any where in document under the repeating element. This memory-
        efficient method should be used for very large XML files (500MB, 1GB, or 5GB+).
        For example, ::

            iterparse = {{"row_element": ["child_elem", "attr", "grandchild_elem"]}}

        .. versionadded:: 1.5.0

    {decompression_options}

        .. versionchanged:: 1.4.0 Zstandard support.

    {storage_options}

    dtype_backend : {{'numpy_nullable', 'pyarrow'}}, default 'numpy_nullable'
        Back-end data type applied to the resultant :class:`DataFrame`
        (still experimental). Behaviour is as follows:

        * ``"numpy_nullable"``: returns nullable-dtype-backed :class:`DataFrame`
          (default).
        * ``"pyarrow"``: returns pyarrow-backed nullable :class:`ArrowDtype`
          DataFrame.

        .. versionadded:: 2.0

    Returns
    -------
    df
        A DataFrame.

    See Also
    --------
    read_json : Convert a JSON string to pandas object.
    read_html : Read HTML tables into a list of DataFrame objects.

    Notes
    -----
    This method is best designed to import shallow XML documents in
    following format which is the ideal fit for the two-dimensions of a
    ``DataFrame`` (row by column). ::

            <root>
                <row>
                  <column1>data</column1>
                  <column2>data</column2>
                  <column3>data</column3>
                  ...
               </row>
               <row>
                  ...
               </row>
               ...
            </root>

    As a file format, XML documents can be designed any way including
    layout of elements and attributes as long as it conforms to W3C
    specifications. Therefore, this method is a convenience handler for
    a specific flatter design and not all possible XML structures.

    However, for more complex XML documents, ``stylesheet`` allows you to
    temporarily redesign original document with XSLT (a special purpose
    language) for a flatter version for migration to a DataFrame.

    This function will *always* return a single :class:`DataFrame` or raise
    exceptions due to issues with XML document, ``xpath``, or other
    parameters.

    See the :ref:`read_xml documentation in the IO section of the docs
    <io.read_xml>` for more information in using this method to parse XML
    files to DataFrames.

    Examples
    --------
    >>> from io import StringIO
    >>> xml = '''<?xml version='1.0' encoding='utf-8'?>
    ... <data xmlns="http://example.com">
    ...  <row>
    ...    <shape>square</shape>
    ...    <degrees>360</degrees>
    ...    <sides>4.0</sides>
    ...  </row>
    ...  <row>
    ...    <shape>circle</shape>
    ...    <degrees>360</degrees>
    ...    <sides/>
    ...  </row>
    ...  <row>
    ...    <shape>triangle</shape>
    ...    <degrees>180</degrees>
    ...    <sides>3.0</sides>
    ...  </row>
    ... </data>'''

    >>> df = pd.read_xml(StringIO(xml))
    >>> df
          shape  degrees  sides
    0    square      360    4.0
    1    circle      360    NaN
    2  triangle      180    3.0

    >>> xml = '''<?xml version='1.0' encoding='utf-8'?>
    ... <data>
    ...   <row shape="square" degrees="360" sides="4.0"/>
    ...   <row shape="circle" degrees="360"/>
    ...   <row shape="triangle" degrees="180" sides="3.0"/>
    ... </data>'''

    >>> df = pd.read_xml(StringIO(xml), xpath=".//row")
    >>> df
          shape  degrees  sides
    0    square      360    4.0
    1    circle      360    NaN
    2  triangle      180    3.0

    >>> xml = '''<?xml version='1.0' encoding='utf-8'?>
    ... <doc:data xmlns:doc="https://example.com">
    ...   <doc:row>
    ...     <doc:shape>square</doc:shape>
    ...     <doc:degrees>360</doc:degrees>
    ...     <doc:sides>4.0</doc:sides>
    ...   </doc:row>
    ...   <doc:row>
    ...     <doc:shape>circle</doc:shape>
    ...     <doc:degrees>360</doc:degrees>
    ...     <doc:sides/>
    ...   </doc:row>
    ...   <doc:row>
    ...     <doc:shape>triangle</doc:shape>
    ...     <doc:degrees>180</doc:degrees>
    ...     <doc:sides>3.0</doc:sides>
    ...   </doc:row>
    ... </doc:data>'''

    >>> df = pd.read_xml(StringIO(xml),
    ...                  xpath="//doc:row",
    ...                  namespaces={{"doc": "https://example.com"}})
    >>> df
          shape  degrees  sides
    0    square      360    4.0
    1    circle      360    NaN
    2  triangle      180    3.0

    >>> xml_data = '''
    ...         <data>
    ...            <row>
    ...               <index>0</index>
    ...               <a>1</a>
    ...               <b>2.5</b>
    ...               <c>True</c>
    ...               <d>a</d>
    ...               <e>2019-12-31 00:00:00</e>
    ...            </row>
    ...            <row>
    ...               <index>1</index>
    ...               <b>4.5</b>
    ...               <c>False</c>
    ...               <d>b</d>
    ...               <e>2019-12-31 00:00:00</e>
    ...            </row>
    ...         </data>
    ...         '''

    >>> df = pd.read_xml(StringIO(xml_data),
    ...                  dtype_backend="numpy_nullable",
    ...                  parse_dates=["e"])
    >>> df
       index     a    b      c  d          e
    0      0     1  2.5   True  a 2019-12-31
    1      1  <NA>  4.5  False  b 2019-12-31
    """
    check_dtype_backend(dtype_backend)

    return _parse(
        path_or_buffer=path_or_buffer,
        xpath=xpath,
        namespaces=namespaces,
        elems_only=elems_only,
        attrs_only=attrs_only,
        names=names,
        dtype=dtype,
        converters=converters,
        parse_dates=parse_dates,
        encoding=encoding,
        parser=parser,
        stylesheet=stylesheet,
        iterparse=iterparse,
        compression=compression,
        storage_options=storage_options,
        dtype_backend=dtype_backend,
    )
```
