## Supplementary software v0.2.1 for "Virtual control arms for paediatric myopia trials: external validation of axial-elongation models": __init__.py

```
"""
Plotting public API.

Authors of third-party plotting backends should implement a module with a
public ``plot(data, kind, **kwargs)``. The parameter `data` will contain
the data structure and can be a `Series` or a `DataFrame`. For example,
for ``df.plot()`` the parameter `data` will contain the DataFrame `df`.
In some cases, the data structure is transformed before being sent to
the backend (see PlotAccessor.__call__ in pandas/plotting/_core.py for
the exact transformations).

The parameter `kind` will be one of:

- line
- bar
- barh
- box
- hist
- kde
- area
- pie
- scatter
- hexbin

See the pandas API reference for documentation on each kind of plot.

Any other keyword argument is currently assumed to be backend specific,
but some parameters may be unified and added to the signature in the
future (e.g. `title` which should be useful for any backend).

Currently, all the Matplotlib functions in pandas are accessed through
the selected backend. For example, `pandas.plotting.boxplot` (equivalent
to `DataFrame.boxplot`) is also accessed in the selected backend. This
is expected to change, and the exact API is under discussion. But with
the current version, backends are expected to implement the next functions:

- plot (describe above, used for `Series.plot` and `DataFrame.plot`)
- hist_series and hist_frame (for `Series.hist` and `DataFrame.hist`)
- boxplot (`pandas.plotting.boxplot(df)` equivalent to `DataFrame.boxplot`)
- boxplot_frame and boxplot_frame_groupby
- register and deregister (register converters for the tick formats)
- Plots not called as `Series` and `DataFrame` methods:
  - table
  - andrews_curves
  - autocorrelation_plot
  - bootstrap_plot
  - lag_plot
  - parallel_coordinates
  - radviz
  - scatter_matrix

Use the code in pandas/plotting/_matplotib.py and
https://github.com/pyviz/hvplot as a reference on how to write a backend.

For the discussion about the API see
https://github.com/pandas-dev/pandas/issues/26747.
"""
from pandas.plotting._core import (
    PlotAccessor,
    boxplot,
    boxplot_frame,
    boxplot_frame_groupby,
    hist_frame,
    hist_series,
)
from pandas.plotting._misc import (
    andrews_curves,
    autocorrelation_plot,
    bootstrap_plot,
    deregister as deregister_matplotlib_converters,
    lag_plot,
    parallel_coordinates,
    plot_params,
    radviz,
    register as register_matplotlib_converters,
    scatter_matrix,
    table,
)

__all__ = [
    "PlotAccessor",
    "boxplot",
    "boxplot_frame",
    "boxplot_frame_groupby",
    "hist_frame",
    "hist_series",
    "scatter_matrix",
    "radviz",
    "andrews_curves",
    "bootstrap_plot",
    "parallel_coordinates",
    "lag_plot",
    "autocorrelation_plot",
    "table",
    "plot_params",
    "register_matplotlib_converters",
    "deregister_matplotlib_converters",
]
```
