## Supplementary software v0.2.1 for "Virtual control arms for paediatric myopia trials: external validation of axial-elongation models": _core.py

```
from __future__ import annotations

import importlib
from typing import (
    TYPE_CHECKING,
    Callable,
    Literal,
)

from pandas._config import get_option

from pandas.util._decorators import (
    Appender,
    Substitution,
)

from pandas.core.dtypes.common import (
    is_integer,
    is_list_like,
)
from pandas.core.dtypes.generic import (
    ABCDataFrame,
    ABCSeries,
)

from pandas.core.base import PandasObject

if TYPE_CHECKING:
    from collections.abc import (
        Hashable,
        Sequence,
    )
    import types

    from matplotlib.axes import Axes
    import numpy as np

    from pandas._typing import IndexLabel

    from pandas import (
        DataFrame,
        Series,
    )
    from pandas.core.groupby.generic import DataFrameGroupBy


def hist_series(
    self: Series,
    by=None,
    ax=None,
    grid: bool = True,
    xlabelsize: int | None = None,
    xrot: float | None = None,
    ylabelsize: int | None = None,
    yrot: float | None = None,
    figsize: tuple[int, int] | None = None,
    bins: int | Sequence[int] = 10,
    backend: str | None = None,
    legend: bool = False,
    **kwargs,
):
    """
    Draw histogram of the input series using matplotlib.

    Parameters
    ----------
    by : object, optional
        If passed, then used to form histograms for separate groups.
    ax : matplotlib axis object
        If not passed, uses gca().
    grid : bool, default True
        Whether to show axis grid lines.
    xlabelsize : int, default None
        If specified changes the x-axis label size.
    xrot : float, default None
        Rotation of x axis labels.
    ylabelsize : int, default None
        If specified changes the y-axis label size.
    yrot : float, default None
        Rotation of y axis labels.
    figsize : tuple, default None
        Figure size in inches by default.
    bins : int or sequence, default 10
        Number of histogram bins to be used. If an integer is given, bins + 1
        bin edges are calculated and returned. If bins is a sequence, gives
        bin edges, including left edge of first bin and right edge of last
        bin. In this case, bins is returned unmodified.
    backend : str, default None
        Backend to use instead of the backend specified in the option
        ``plotting.backend``. For instance, 'matplotlib'. Alternatively, to
        specify the ``plotting.backend`` for the whole session, set
        ``pd.options.plotting.backend``.
    legend : bool, default False
        Whether to show the legend.

    **kwargs
        To be passed to the actual plotting function.

    Returns
    -------
    matplotlib.AxesSubplot
        A histogram plot.

    See Also
    --------
    matplotlib.axes.Axes.hist : Plot a histogram using matplotlib.

    Examples
    --------
    For Series:

    .. plot::
        :context: close-figs

        >>> lst = ['a', 'a', 'a', 'b', 'b', 'b']
        >>> ser = pd.Series([1, 2, 2, 4, 6, 6], index=lst)
        >>> hist = ser.hist()

    For Groupby:

    .. plot::
        :context: close-figs

        >>> lst = ['a', 'a', 'a', 'b', 'b', 'b']
        >>> ser = pd.Series([1, 2, 2, 4, 6, 6], index=lst)
        >>> hist = ser.groupby(level=0).hist()
    """
    plot_backend = _get_plot_backend(backend)
    return plot_backend.hist_series(
        self,
        by=by,
        ax=ax,
        grid=grid,
        xlabelsize=xlabelsize,
        xrot=xrot,
        ylabelsize=ylabelsize,
        yrot=yrot,
        figsize=figsize,
        bins=bins,
        legend=legend,
        **kwargs,
    )


def hist_frame(
    data: DataFrame,
    column: IndexLabel | None = None,
    by=None,
    grid: bool = True,
    xlabelsize: int | None = None,
    xrot: float | None = None,
    ylabelsize: int | None = None,
    yrot: float | None = None,
    ax=None,
    sharex: bool = False,
    sharey: bool = False,
    figsize: tuple[int, int] | None = None,
    layout: tuple[int, int] | None = None,
    bins: int | Sequence[int] = 10,
    backend: str | None = None,
    legend: bool = False,
    **kwargs,
):
    """
    Make a histogram of the DataFrame's columns.

    A `histogram`_ is a representation of the distribution of data.
    This function calls :meth:`matplotlib.pyplot.hist`, on each series in
    the DataFrame, resulting in one histogram per column.

    .. _histogram: https://en.wikipedia.org/wiki/Histogram

    Parameters
    ----------
    data : DataFrame
        The pandas object holding the data.
    column : str or sequence, optional
        If passed, will be used to limit data to a subset of columns.
    by : object, optional
        If passed, then used to form histograms for separate groups.
    grid : bool, default True
        Whether to show axis grid lines.
    xlabelsize : int, default None
        If specified changes the x-axis label size.
    xrot : float, default None
        Rotation of x axis labels. For example, a value of 90 displays the
        x labels rotated 90 degrees clockwise.
    ylabelsize : int, default None
        If specified changes the y-axis label size.
    yrot : float, default None
        Rotation of y axis labels. For example, a value of 90 displays the
        y labels rotated 90 degrees clockwise.
    ax : Matplotlib axes object, default None
        The axes to plot the histogram on.
    sharex : bool, default True if ax is None else False
        In case subplots=True, share x axis and set some x axis labels to
        invisible; defaults to True if ax is None otherwise False if an ax
        is passed in.
        Note that passing in both an ax and sharex=True will alter all x axis
        labels for all subplots in a figure.
    sharey : bool, default False
        In case subplots=True, share y axis and set some y axis labels to
        invisible.
    figsize : tuple, optional
        The size in inches of the figure to create. Uses the value in
        `matplotlib.rcParams` by default.
    layout : tuple, optional
        Tuple of (rows, columns) for the layout of the histograms.
    bins : int or sequence, default 10
        Number of histogram bins to be used. If an integer is given, bins + 1
        bin edges are calculated and returned. If bins is a sequence, gives
        bin edges, including left edge of first bin and right edge of last
        bin. In this case, bins is returned unmodified.

    backend : str, default None
        Backend to use instead of the backend specified in the option
        ``plotting.backend``. For instance, 'matplotlib'. Alternatively, to
        specify the ``plotting.backend`` for the whole session, set
        ``pd.options.plotting.backend``.

    legend : bool, default False
        Whether to show the legend.

    **kwargs
        All other plotting keyword arguments to be passed to
        :meth:`matplotlib.pyplot.hist`.

    Returns
    -------
    matplotlib.AxesSubplot or numpy.ndarray of them

    See Also
    --------
    matplotlib.pyplot.hist : Plot a histogram using matplotlib.

    Examples
    --------
    This example draws a histogram based on the length and width of
    some animals, displayed in three bins

    .. plot::
        :context: close-figs

        >>> data = {'length': [1.5, 0.5, 1.2, 0.9, 3],
        ...         'width': [0.7, 0.2, 0.15, 0.2, 1.1]}
        >>> index = ['pig', 'rabbit', 'duck', 'chicken', 'horse']
        >>> df = pd.DataFrame(data, index=index)
        >>> hist = df.hist(bins=3)
    """
    plot_backend = _get_plot_backend(backend)
    return plot_backend.hist_frame(
        data,
        column=column,
        by=by,
        grid=grid,
        xlabelsize=xlabelsize,
        xrot=xrot,
        ylabelsize=ylabelsize,
        yrot=yrot,
        ax=ax,
        sharex=sharex,
        sharey=sharey,
        figsize=figsize,
        layout=layout,
        legend=legend,
        bins=bins,
        **kwargs,
    )


_boxplot_doc = """
Make a box plot from DataFrame columns.

Make a box-and-whisker plot from DataFrame columns, optionally grouped
by some other columns. A box plot is a method for graphically depicting
groups of numerical data through their quartiles.
The box extends from the Q1 to Q3 quartile values of the data,
with a line at the median (Q2). The whiskers extend from the edges
of box to show the range of the data. By default, they extend no more than
`1.5 * IQR (IQR = Q3 - Q1)` from the edges of the box, ending at the farthest
data point within that interval. Outliers are plotted as separate dots.

For further details see
Wikipedia's entry for `boxplot <https://en.wikipedia.org/wiki/Box_plot>`_.

Parameters
----------
%(data)s\
column : str or list of str, optional
    Column name or list of names, or vector.
    Can be any valid input to :meth:`pandas.DataFrame.groupby`.
by : str or array-like, optional
    Column in the DataFrame to :meth:`pandas.DataFrame.groupby`.
    One box-plot will be done per value of columns in `by`.
ax : object of class matplotlib.axes.Axes, optional
    The matplotlib axes to be used by boxplot.
fontsize : float or str
    Tick label font size in points or as a string (e.g., `large`).
rot : float, default 0
    The rotation angle of labels (in degrees)
    with respect to the screen coordinate system.
grid : bool, default True
    Setting this to True will show the grid.
figsize : A tuple (width, height) in inches
    The size of the figure to create in matplotlib.
layout : tuple (rows, columns), optional
    For example, (3, 5) will display the subplots
    using 3 rows and 5 columns, starting from the top-left.
return_type : {'axes', 'dict', 'both'} or None, default 'axes'
    The kind of object to return. The default is ``axes``.

    * 'axes' returns the matplotlib axes the boxplot is drawn on.
    * 'dict' returns a dictionary whose values are the matplotlib
      Lines of the boxplot.
    * 'both' returns a namedtuple with the axes and dict.
    * when grouping with ``by``, a Series mapping columns to
      ``return_type`` is returned.

      If ``return_type`` is `None`, a NumPy array
      of axes with the same shape as ``layout`` is returned.
%(backend)s\

**kwargs
    All other plotting keyword arguments to be passed to
    :func:`matplotlib.pyplot.boxplot`.

Returns
-------
result
    See Notes.

See Also
--------
pandas.Series.plot.hist: Make a histogram.
matplotlib.pyplot.boxplot : Matplotlib equivalent plot.

Notes
-----
The return type depends on the `return_type` parameter:

* 'axes' : object of class matplotlib.axes.Axes
* 'dict' : dict of matplotlib.lines.Line2D objects
* 'both' : a namedtuple with structure (ax, lines)

For data grouped with ``by``, return a Series of the above or a numpy
array:

* :class:`~pandas.Series`
* :class:`~numpy.array` (for ``return_type = None``)

Use ``return_type='dict'`` when you want to tweak the appearance
of the lines after plotting. In this case a dict containing the Lines
making up the boxes, caps, fliers, medians, and whiskers is returned.

Examples
--------

Boxplots can be created for every column in the dataframe
by ``df.boxplot()`` or indicating the columns to be used:

.. plot::
    :context: close-figs

    >>> np.random.seed(1234)
    >>> df = pd.DataFrame(np.random.randn(10, 4),
    ...                   columns=['Col1', 'Col2', 'Col3', 'Col4'])
    >>> boxplot = df.boxplot(column=['Col1', 'Col2', 'Col3'])  # doctest: +SKIP

Boxplots of variables distributions grouped by the values of a third
variable can be created using the option ``by``. For instance:

.. plot::
    :context: close-figs

    >>> df = pd.DataFrame(np.random.randn(10, 2),
    ...                   columns=['Col1', 'Col2'])
    >>> df['X'] = pd.Series(['A', 'A', 'A', 'A', 'A',
    ...                      'B', 'B', 'B', 'B', 'B'])
    >>> boxplot = df.boxplot(by='X')

A list of strings (i.e. ``['X', 'Y']``) can be passed to boxplot
in order to group the data by combination of the variables in the x-axis:

.. plot::
    :context: close-figs

    >>> df = pd.DataFrame(np.random.randn(10, 3),
    ...                   columns=['Col1', 'Col2', 'Col3'])
    >>> df['X'] = pd.Series(['A', 'A', 'A', 'A', 'A',
    ...                      'B', 'B', 'B', 'B', 'B'])
    >>> df['Y'] = pd.Series(['A', 'B', 'A', 'B', 'A',
    ...                      'B', 'A', 'B', 'A', 'B'])
    >>> boxplot = df.boxplot(column=['Col1', 'Col2'], by=['X', 'Y'])

The layout of boxplot can be adjusted giving a tuple to ``layout``:

.. plot::
    :context: close-figs

    >>> boxplot = df.boxplot(column=['Col1', 'Col2'], by='X',
    ...                      layout=(2, 1))

Additional formatting can be done to the boxplot, like suppressing the grid
(``grid=False``), rotating the labels in the x-axis (i.e. ``rot=45``)
or changing the fontsize (i.e. ``fontsize=15``):

.. plot::
    :context: close-figs

    >>> boxplot = df.boxplot(grid=False, rot=45, fontsize=15)  # doctest: +SKIP

The parameter ``return_type`` can be used to select the type of element
returned by `boxplot`.  When ``return_type='axes'`` is selected,
the matplotlib axes on which the boxplot is drawn are returned:

    >>> boxplot = df.boxplot(column=['Col1', 'Col2'], return_type='axes')
    >>> type(boxplot)
    <class 'matplotlib.axes._axes.Axes'>

When grouping with ``by``, a Series mapping columns to ``return_type``
is returned:

    >>> boxplot = df.boxplot(column=['Col1', 'Col2'], by='X',
    ...                      return_type='axes')
    >>> type(boxplot)
    <class 'pandas.core.series.Series'>

If ``return_type`` is `None`, a NumPy array of axes with the same shape
as ``layout`` is returned:

    >>> boxplot = df.boxplot(column=['Col1', 'Col2'], by='X',
    ...                      return_type=None)
    >>> type(boxplot)
    <class 'numpy.ndarray'>
"""

_backend_doc = """\
backend : str, default None
    Backend to use instead of the backend specified in the option
    ``plotting.backend``. For instance, 'matplotlib'. Alternatively, to
    specify the ``plotting.backend`` for the whole session, set
    ``pd.options.plotting.backend``.
"""


_bar_or_line_doc = """
        Parameters
        ----------
        x : label or position, optional
            Allows plotting of one column versus another. If not specified,
            the index of the DataFrame is used.
        y : label or position, optional
            Allows plotting of one column versus another. If not specified,
            all numerical columns are used.
        color : str, array-like, or dict, optional
            The color for each of the DataFrame's columns. Possible values are:

            - A single color string referred to by name, RGB or RGBA code,
                for instance 'red' or '#a98d19'.

            - A sequence of color strings referred to by name, RGB or RGBA
                code, which will be used for each column recursively. For
                instance ['green','yellow'] each column's %(kind)s will be filled in
                green or yellow, alternatively. If there is only a single column to
                be plotted, then only the first color from the color list will be
                used.

            - A dict of the form {column name : color}, so that each column will be
                colored accordingly. For example, if your columns are called `a` and
                `b`, then passing {'a': 'green', 'b': 'red'} will color %(kind)ss for
                column `a` in green and %(kind)ss for column `b` in red.

        **kwargs
            Additional keyword arguments are documented in
            :meth:`DataFrame.plot`.

        Returns
        -------
        matplotlib.axes.Axes or np.ndarray of them
            An ndarray is returned with one :class:`matplotlib.axes.Axes`
            per column when ``subplots=True``.
"""


@Substitution(data="data : DataFrame\n    The data to visualize.\n", backend="")
@Appender(_boxplot_doc)
def boxplot(
    data: DataFrame,
    column: str | list[str] | None = None,
    by: str | list[str] | None = None,
    ax: Axes | None = None,
    fontsize: float | str | None = None,
    rot: int = 0,
    grid: bool = True,
    figsize: tuple[float, float] | None = None,
    layout: tuple[int, int] | None = None,
    return_type: str | None = None,
    **kwargs,
):
    plot_backend = _get_plot_backend("matplotlib")
    return plot_backend.boxplot(
        data,
        column=column,
        by=by,
        ax=ax,
        fontsize=fontsize,
        rot=rot,
        grid=grid,
        figsize=figsize,
        layout=layout,
        return_type=return_type,
        **kwargs,
    )


@Substitution(data="", backend=_backend_doc)
@Appender(_boxplot_doc)
def boxplot_frame(
    self: DataFrame,
    column=None,
    by=None,
    ax=None,
    fontsize: int | None = None,
    rot: int = 0,
    grid: bool = True,
    figsize: tuple[float, float] | None = None,
    layout=None,
    return_type=None,
    backend=None,
    **kwargs,
):
    plot_backend = _get_plot_backend(backend)
    return plot_backend.boxplot_frame(
        self,
        column=column,
        by=by,
        ax=ax,
        fontsize=fontsize,
        rot=rot,
        grid=grid,
        figsize=figsize,
        layout=layout,
        return_type=return_type,
        **kwargs,
    )


def boxplot_frame_groupby(
    grouped: DataFrameGroupBy,
    subplots: bool = True,
    column=None,
    fontsize: int | None = None,
    rot: int = 0,
    grid: bool = True,
    ax=None,
    figsize: tuple[float, float] | None = None,
    layout=None,
    sharex: bool = False,
    sharey: bool = True,
    backend=None,
    **kwargs,
):
    """
    Make box plots from DataFrameGroupBy data.

    Parameters
    ----------
    grouped : Grouped DataFrame
    subplots : bool
        * ``False`` - no subplots will be used
        * ``True`` - create a subplot for each group.

    column : column name or list of names, or vector
        Can be any valid input to groupby.
    fontsize : float or str
    rot : label rotation angle
    grid : Setting this to True will show the grid
    ax : Matplotlib axis object, default None
    figsize : A tuple (width, height) in inches
    layout : tuple (optional)
        The layout of the plot: (rows, columns).
    sharex : bool, default False
        Whether x-axes will be shared among subplots.
    sharey : bool, default True
        Whether y-axes will be shared among subplots.
    backend : str, default None
        Backend to use instead of the backend specified in the option
        ``plotting.backend``. For instance, 'matplotlib'. Alternatively, to
        specify the ``plotting.backend`` for the whole session, set
        ``pd.options.plotting.backend``.
    **kwargs
        All other plotting keyword arguments to be passed to
        matplotlib's boxplot function.

    Returns
    -------
    dict of key/value = group key/DataFrame.boxplot return value
    or DataFrame.boxplot return value in case subplots=figures=False

    Examples
    --------
    You can create boxplots for grouped data and show them as separate subplots:

    .. plot::
        :context: close-figs

        >>> import itertools
        >>> tuples = [t for t in itertools.product(range(1000), range(4))]
        >>> index = pd.MultiIndex.from_tuples(tuples, names=['lvl0', 'lvl1'])
        >>> data = np.random.randn(len(index), 4)
        >>> df = pd.DataFrame(data, columns=list('ABCD'), index=index)
        >>> grouped = df.groupby(level='lvl1')
        >>> grouped.boxplot(rot=45, fontsize=12, figsize=(8, 10))  # doctest: +SKIP

    The ``subplots=False`` option shows the boxplots in a single figure.

    .. plot::
        :context: close-figs

        >>> grouped.boxplot(subplots=False, rot=45, fontsize=12)  # doctest: +SKIP
    """
    plot_backend = _get_plot_backend(backend)
    return plot_backend.boxplot_frame_groupby(
        grouped,
        subplots=subplots,
        column=column,
        fontsize=fontsize,
        rot=rot,
        grid=grid,
        ax=ax,
        figsize=figsize,
        layout=layout,
        sharex=sharex,
        sharey=sharey,
        **kwargs,
    )


class PlotAccessor(PandasObject):
    """
    Make plots of Series or DataFrame.

    Uses the backend specified by the
    option ``plotting.backend``. By default, matplotlib is used.

    Parameters
    ----------
    data : Series or DataFrame
        The object for which the method is called.
    x : label or position, default None
        Only used if data is a DataFrame.
    y : label, position or list of label, positions, default None
        Allows plotting of one column versus another. Only used if data is a
        DataFrame.
    kind : str
        The kind of plot to produce:

        - 'line' : line plot (default)
        - 'bar' : vertical bar plot
        - 'barh' : horizontal bar plot
        - 'hist' : histogram
        - 'box' : boxplot
        - 'kde' : Kernel Density Estimation plot
        - 'density' : same as 'kde'
        - 'area' : area plot
        - 'pie' : pie plot
        - 'scatter' : scatter plot (DataFrame only)
        - 'hexbin' : hexbin plot (DataFrame only)
    ax : matplotlib axes object, default None
        An axes of the current figure.
    subplots : bool or sequence of iterables, default False
        Whether to group columns into subplots:

        - ``False`` : No subplots will be used
        - ``True`` : Make separate subplots for each column.
        - sequence of iterables of column labels: Create a subplot for each
          group of columns. For example `[('a', 'c'), ('b', 'd')]` will
          create 2 subplots: one with columns 'a' and 'c', and one
          with columns 'b' and 'd'. Remaining columns that aren't specified
          will be plotted in additional subplots (one per column).

          .. versionadded:: 1.5.0

    sharex : bool, default True if ax is None else False
        In case ``subplots=True``, share x axis and set some x axis labels
        to invisible; defaults to True if ax is None otherwise False if
        an ax is passed in; Be aware, that passing in both an ax and
        ``sharex=True`` will alter all x axis labels for all axis in a figure.
    sharey : bool, default False
        In case ``subplots=True``, share y axis and set some y axis labels to invisible.
    layout : tuple, optional
        (rows, columns) for the layout of subplots.
    figsize : a tuple (width, height) in inches
        Size of a figure object.
    use_index : bool, default True
        Use index as ticks for x axis.
    title : str or list
        Title to use for the plot. If a string is passed, print the string
        at the top of the figure. If a list is passed and `subplots` is
        True, print each item in the list above the corresponding subplot.
    grid : bool, default None (matlab style default)
        Axis grid lines.
    legend : bool or {'reverse'}
        Place legend on axis subplots.
    style : list or dict
        The matplotlib line style per column.
    logx : bool or 'sym', default False
        Use log scaling or symlog scaling on x axis.

    logy : bool or 'sym' default False
        Use log scaling or symlog scaling on y axis.

    loglog : bool or 'sym', default False
        Use log scaling or symlog scaling on both x and y axes.

    xticks : sequence
        Values to use for the xticks.
    yticks : sequence
        Values to use for the yticks.
    xlim : 2-tuple/list
        Set the x limits of the current axes.
    ylim : 2-tuple/list
        Set the y limits of the current axes.
    xlabel : label, optional
        Name to use for the xlabel on x-axis. Default uses index name as xlabel, or the
        x-column name for planar plots.

        .. versionchanged:: 2.0.0

            Now applicable to histograms.

    ylabel : label, optional
        Name to use for the ylabel on y-axis. Default will show no ylabel, or the
        y-column name for planar plots.

        .. versionchanged:: 2.0.0

            Now applicable to histograms.

    rot : float, default None
        Rotation for ticks (xticks for vertical, yticks for horizontal
        plots).
    fontsize : float, default None
        Font size for xticks and yticks.
    colormap : str or matplotlib colormap object, default None
        Colormap to select colors from. If string, load colormap with that
        name from matplotlib.
    colorbar : bool, optional
        If True, plot colorbar (only relevant for 'scatter' and 'hexbin'
        plots).
    position : float
        Specify relative alignments for bar plot layout.
        From 0 (left/bottom-end) to 1 (right/top-end). Default is 0.5
        (center).
    table : bool, Series or DataFrame, default False
        If True, draw a table using the data in the DataFrame and the data
        will be transposed to meet matplotlib's default layout.
        If a Series or DataFrame is passed, use passed data to draw a
        table.
    yerr : DataFrame, Series, array-like, dict and str
        See :ref:`Plotting with Error Bars <visualization.errorbars>` for
        detail.
    xerr : DataFrame, Series, array-like, dict and str
        Equivalent to yerr.
    stacked : bool, default False in line and bar plots, and True in area plot
        If True, create stacked plot.
    secondary_y : bool or sequence, default False
        Whether to plot on the secondary y-axis if a list/tuple, which
        columns to plot on secondary y-axis.
    mark_right : bool, default True
        When using a secondary_y axis, automatically mark the column
        labels with "(right)" in the legend.
    include_bool : bool, default is False
        If True, boolean values can be plotted.
    backend : str, default None
        Backend to use instead of the backend specified in the option
        ``plotting.backend``. For instance, 'matplotlib'. Alternatively, to
        specify the ``plotting.backend`` for the whole session, set
        ``pd.options.plotting.backend``.
    **kwargs
        Options to pass to matplotlib plotting method.

    Returns
    -------
    :class:`matplotlib.axes.Axes` or numpy.ndarray of them
        If the backend is not the default matplotlib one, the return value
        will be the object returned by the backend.

    Notes
    -----
    - See matplotlib documentation online for more on this subject
    - If `kind` = 'bar' or 'barh', you can specify relative alignments
      for bar plot layout by `position` keyword.
      From 0 (left/bottom-end) to 1 (right/top-end). Default is 0.5
      (center)

    Examples
    --------
    For Series:

    .. plot::
        :context: close-figs

        >>> ser = pd.Series([1, 2, 3, 3])
        >>> plot = ser.plot(kind='hist', title="My plot")

    For DataFrame:

    .. plot::
        :context: close-figs

        >>> df = pd.DataFrame({'length': [1.5, 0.5, 1.2, 0.9, 3],
        ...                   'width': [0.7, 0.2, 0.15, 0.2, 1.1]},
        ...                   index=['pig', 'rabbit', 'duck', 'chicken', 'horse'])
        >>> plot = df.plot(title="DataFrame Plot")

    For SeriesGroupBy:

    .. plot::
        :context: close-figs

        >>> lst = [-1, -2, -3, 1, 2, 3]
        >>> ser = pd.Series([1, 2, 2, 4, 6, 6], index=lst)
        >>> plot = ser.groupby(lambda x: x > 0).plot(title="SeriesGroupBy Plot")

    For DataFrameGroupBy:

    .. plot::
        :context: close-figs

        >>> df = pd.DataFrame({"col1" : [1, 2, 3, 4],
        ...                   "col2" : ["A", "B", "A", "B"]})
        >>> plot = df.groupby("col2").plot(kind="bar", title="DataFrameGroupBy Plot")
    """

    _common_kinds = ("line", "bar", "barh", "kde", "density", "area", "hist", "box")
    _series_kinds = ("pie",)
    _dataframe_kinds = ("scatter", "hexbin")
    _kind_aliases = {"density": "kde"}
    _all_kinds = _common_kinds + _series_kinds + _dataframe_kinds

    def __init__(self, data: Series | DataFrame) -> None:
        self._parent = data

    @staticmethod
    def _get_call_args(backend_name: str, data: Series | DataFrame, args, kwargs):
        """
        This function makes calls to this accessor `__call__` method compatible
        with the previous `SeriesPlotMethods.__call__` and
        `DataFramePlotMethods.__call__`. Those had slightly different
        signatures, since `DataFramePlotMethods` accepted `x` and `y`
        parameters.
        """
        if isinstance(data, ABCSeries):
            arg_def = [
                ("kind", "line"),
                ("ax", None),
                ("figsize", None),
                ("use_index", True),
                ("title", None),
                ("grid", None),
                ("legend", False),
                ("style", None),
                ("logx", False),
                ("logy", False),
                ("loglog", False),
                ("xticks", None),
                ("yticks", None),
                ("xlim", None),
                ("ylim", None),
                ("rot", None),
                ("fontsize", None),
                ("colormap", None),
                ("table", False),
                ("yerr", None),
                ("xerr", None),
                ("label", None),
                ("secondary_y", False),
                ("xlabel", None),
                ("ylabel", None),
            ]
        elif isinstance(data, ABCDataFrame):
            arg_def = [
                ("x", None),
                ("y", None),
                ("kind", "line"),
                ("ax", None),
                ("subplots", False),
                ("sharex", None),
                ("sharey", False),
                ("layout", None),
                ("figsize", None),
                ("use_index", True),
                ("title", None),
                ("grid", None),
                ("legend", True),
                ("style", None),
                ("logx", False),
                ("logy", False),
                ("loglog", False),
                ("xticks", None),
                ("yticks", None),
                ("xlim", None),
                ("ylim", None),
                ("rot", None),
                ("fontsize", None),
                ("colormap", None),
                ("table", False),
                ("yerr", None),
                ("xerr", None),
                ("secondary_y", False),
                ("xlabel", None),
                ("ylabel", None),
            ]
        else:
            raise TypeError(
                f"Called plot accessor for type {type(data).__name__}, "
                "expected Series or DataFrame"
            )

        if args and isinstance(data, ABCSeries):
            positional_args = str(args)[1:-1]
            keyword_args = ", ".join(
                [f"{name}={repr(value)}" for (name, _), value in zip(arg_def, args)]
            )
            msg = (
                "`Series.plot()` should not be called with positional "
                "arguments, only keyword arguments. The order of "
                "positional arguments will change in the future. "
                f"Use `Series.plot({keyword_args})` instead of "
                f"`Series.plot({positional_args})`."
            )
            raise TypeError(msg)

        pos_args = {name: value for (name, _), value in zip(arg_def, args)}
        if backend_name == "pandas.plotting._matplotlib":
            kwargs = dict(arg_def, **pos_args, **kwargs)
        else:
            kwargs = dict(pos_args, **kwargs)

        x = kwargs.pop("x", None)
        y = kwargs.pop("y", None)
        kind = kwargs.pop("kind", "line")
        return x, y, kind, kwargs

    def __call__(self, *args, **kwargs):
        plot_backend = _get_plot_backend(kwargs.pop("backend", None))

        x, y, kind, kwargs = self._get_call_args(
            plot_backend.__name__, self._parent, args, kwargs
        )

        kind = self._kind_aliases.get(kind, kind)

        # when using another backend, get out of the way
        if plot_backend.__name__ != "pandas.plotting._matplotlib":
            return plot_backend.plot(self._parent, x=x, y=y, kind=kind, **kwargs)

        if kind not in self._all_kinds:
            raise ValueError(
                f"{kind} is not a valid plot kind "
                f"Valid plot kinds: {self._all_kinds}"
            )

        # The original data structured can be transformed before passed to the
        # backend. For example, for DataFrame is common to set the index as the
        # `x` parameter, and return a Series with the parameter `y` as values.
        data = self._parent.copy()

        if isinstance(data, ABCSeries):
            kwargs["reuse_plot"] = True

        if kind in self._dataframe_kinds:
            if isinstance(data, ABCDataFrame):
                return plot_backend.plot(data, x=x, y=y, kind=kind, **kwargs)
            else:
                raise ValueError(f"plot kind {kind} can only be used for data frames")
        elif kind in self._series_kinds:
            if isinstance(data, ABCDataFrame):
                if y is None and kwargs.get("subplots") is False:
                    raise ValueError(
                        f"{kind} requires either y column or 'subplots=True'"
                    )
                if y is not None:
                    if is_integer(y) and not data.columns._holds_integer():
                        y = data.columns[y]
                    # converted to series actually. copy to not modify
                    data = data[y].copy()
                    data.index.name = y
        elif isinstance(data, ABCDataFrame):
            data_cols = data.columns
            if x is not None:
                if is_integer(x) and not data.columns._holds_integer():
                    x = data_cols[x]
                elif not isinstance(data[x], ABCSeries):
                    raise ValueError("x must be a label or position")
                data = data.set_index(x)
            if y is not None:
                # check if we have y as int or list of ints
                int_ylist = is_list_like(y) and all(is_integer(c) for c in y)
                int_y_arg = is_integer(y) or int_ylist
                if int_y_arg and not data.columns._holds_integer():
                    y = data_cols[y]

                label_kw = kwargs["label"] if "label" in kwargs else False
                for kw in ["xerr", "yerr"]:
                    if kw in kwargs and (
                        isinstance(kwargs[kw], str) or is_integer(kwargs[kw])
                    ):
                        try:
                            kwargs[kw] = data[kwargs[kw]]
                        except (IndexError, KeyError, TypeError):
                            pass

                # don't overwrite
                data = data[y].copy()

                if isinstance(data, ABCSeries):
                    label_name = label_kw or y
                    data.name = label_name
                else:
                    match = is_list_like(label_kw) and len(label_kw) == len(y)
                    if label_kw and not match:
                        raise ValueError(
                            "label should be list-like and same length as y"
                        )
                    label_name = label_kw or data.columns
                    data.columns = label_name

        return plot_backend.plot(data, kind=kind, **kwargs)

    __call__.__doc__ = __doc__

    @Appender(
        """
        See Also
        --------
        matplotlib.pyplot.plot : Plot y versus x as lines and/or markers.

        Examples
        --------

        .. plot::
            :context: close-figs

            >>> s = pd.Series([1, 3, 2])
            >>> s.plot.line()  # doctest: +SKIP

        .. plot::
            :context: close-figs

            The following example shows the populations for some animals
            over the years.

            >>> df = pd.DataFrame({
            ...    'pig': [20, 18, 489, 675, 1776],
            ...    'horse': [4, 25, 281, 600, 1900]
            ...    }, index=[1990, 1997, 2003, 2009, 2014])
            >>> lines = df.plot.line()

        .. plot::
           :context: close-figs

           An example with subplots, so an array of axes is returned.

           >>> axes = df.plot.line(subplots=True)
           >>> type(axes)
           <class 'numpy.ndarray'>

        .. plot::
           :context: close-figs

           Let's repeat the same example, but specifying colors for
           each column (in this case, for each animal).

           >>> axes = df.plot.line(
           ...     subplots=True, color={"pig": "pink", "horse": "#742802"}
           ... )

        .. plot::
            :context: close-figs

            The following example shows the relationship between both
            populations.

            >>> lines = df.plot.line(x='pig', y='horse')
        """
    )
    @Substitution(kind="line")
    @Appender(_bar_or_line_doc)
    def line(
        self, x: Hashable | None = None, y: Hashable | None = None, **kwargs
    ) -> PlotAccessor:
        """
        Plot Series or DataFrame as lines.

        This function is useful to plot lines using DataFrame's values
        as coordinates.
        """
        return self(kind="line", x=x, y=y, **kwargs)

    @Appender(
        """
        See Also
        --------
        DataFrame.plot.barh : Horizontal bar plot.
        DataFrame.plot : Make plots of a DataFrame.
        matplotlib.pyplot.bar : Make a bar plot with matplotlib.

        Examples
        --------
        Basic plot.

        .. plot::
            :context: close-figs

            >>> df = pd.DataFrame({'lab':['A', 'B', 'C'], 'val':[10, 30, 20]})
            >>> ax = df.plot.bar(x='lab', y='val', rot=0)

        Plot a whole dataframe to a bar plot. Each column is assigned a
        distinct color, and each row is nested in a group along the
        horizontal axis.

        .. plot::
            :context: close-figs

            >>> speed = [0.1, 17.5, 40, 48, 52, 69, 88]
            >>> lifespan = [2, 8, 70, 1.5, 25, 12, 28]
            >>> index = ['snail', 'pig', 'elephant',
            ...          'rabbit', 'giraffe', 'coyote', 'horse']
            >>> df = pd.DataFrame({'speed': speed,
            ...                    'lifespan': lifespan}, index=index)
            >>> ax = df.plot.bar(rot=0)

        Plot stacked bar charts for the DataFrame

        .. plot::
            :context: close-figs

            >>> ax = df.plot.bar(stacked=True)

        Instead of nesting, the figure can be split by column with
        ``subplots=True``. In this case, a :class:`numpy.ndarray` of
        :class:`matplotlib.axes.Axes` are returned.

        .. plot::
            :context: close-figs

            >>> axes = df.plot.bar(rot=0, subplots=True)
            >>> axes[1].legend(loc=2)  # doctest: +SKIP

        If you don't like the default colours, you can specify how you'd
        like each column to be colored.

        .. plot::
            :context: close-figs

            >>> axes = df.plot.bar(
            ...     rot=0, subplots=True, color={"speed": "red", "lifespan": "green"}
            ... )
            >>> axes[1].legend(loc=2)  # doctest: +SKIP

        Plot a single column.

        .. plot::
            :context: close-figs

            >>> ax = df.plot.bar(y='speed', rot=0)

        Plot only selected categories for the DataFrame.

        .. plot::
            :context: close-figs

            >>> ax = df.plot.bar(x='lifespan', rot=0)
    """
    )
    @Substitution(kind="bar")
    @Appender(_bar_or_line_doc)
    def bar(  # pylint: disable=disallowed-name
        self, x: Hashable | None = None, y: Hashable | None = None, **kwargs
    ) -> PlotAccessor:
        """
        Vertical bar plot.

        A bar plot is a plot that presents categorical data with
        rectangular bars with lengths proportional to the values that they
        represent. A bar plot shows comparisons among discrete categories. One
        axis of the plot shows the specific categories being compared, and the
        other axis represents a measured value.
        """
        return self(kind="bar", x=x, y=y, **kwargs)

    @Appender(
        """
        See Also
        --------
        DataFrame.plot.bar: Vertical bar plot.
        DataFrame.plot : Make plots of DataFrame using matplotlib.
        matplotlib.axes.Axes.bar : Plot a vertical bar plot using matplotlib.

        Examples
        --------
        Basic example

        .. plot::
            :context: close-figs

            >>> df = pd.DataFrame({'lab': ['A', 'B', 'C'], 'val': [10, 30, 20]})
            >>> ax = df.plot.barh(x='lab', y='val')

        Plot a whole DataFrame to a horizontal bar plot

        .. plot::
            :context: close-figs

            >>> speed = [0.1, 17.5, 40, 48, 52, 69, 88]
            >>> lifespan = [2, 8, 70, 1.5, 25, 12, 28]
            >>> index = ['snail', 'pig', 'elephant',
            ...          'rabbit', 'giraffe', 'coyote', 'horse']
            >>> df = pd.DataFrame({'speed': speed,
            ...                    'lifespan': lifespan}, index=index)
            >>> ax = df.plot.barh()

        Plot stacked barh charts for the DataFrame

        .. plot::
            :context: close-figs

            >>> ax = df.plot.barh(stacked=True)

        We can specify colors for each column

        .. plot::
            :context: close-figs

            >>> ax = df.plot.barh(color={"speed": "red", "lifespan": "green"})

        Plot a column of the DataFrame to a horizontal bar plot

        .. plot::
            :context: close-figs

            >>> speed = [0.1, 17.5, 40, 48, 52, 69, 88]
            >>> lifespan = [2, 8, 70, 1.5, 25, 12, 28]
            >>> index = ['snail', 'pig', 'elephant',
            ...          'rabbit', 'giraffe', 'coyote', 'horse']
            >>> df = pd.DataFrame({'speed': speed,
            ...                    'lifespan': lifespan}, index=index)
            >>> ax = df.plot.barh(y='speed')

        Plot DataFrame versus the desired column

        .. plot::
            :context: close-figs

            >>> speed = [0.1, 17.5, 40, 48, 52, 69, 88]
            >>> lifespan = [2, 8, 70, 1.5, 25, 12, 28]
            >>> index = ['snail', 'pig', 'elephant',
            ...          'rabbit', 'giraffe', 'coyote', 'horse']
            >>> df = pd.DataFrame({'speed': speed,
            ...                    'lifespan': lifespan}, index=index)
            >>> ax = df.plot.barh(x='lifespan')
    """
    )
    @Substitution(kind="bar")
    @Appender(_bar_or_line_doc)
    def barh(
        self, x: Hashable | None = None, y: Hashable | None = None, **kwargs
    ) -> PlotAccessor:
        """
        Make a horizontal bar plot.

        A horizontal bar plot is a plot that presents quantitative data with
        rectangular bars with lengths proportional to the values that they
        represent. A bar plot shows comparisons among discrete categories. One
        axis of the plot shows the specific categories being compared, and the
        other axis represents a measured value.
        """
        return self(kind="barh", x=x, y=y, **kwargs)

    def box(self, by: IndexLabel | None = None, **kwargs) -> PlotAccessor:
        r"""
        Make a box plot of the DataFrame columns.

        A box plot is a method for graphically depicting groups of numerical
        data through their quartiles.
        The box extends from the Q1 to Q3 quartile values of the data,
        with a line at the median (Q2). The whiskers extend from the edges
        of box to show the range of the data. The position of the whiskers
        is set by default to 1.5*IQR (IQR = Q3 - Q1) from the edges of the
        box. Outlier points are those past the end of the whiskers.

        For further details see Wikipedia's
        entry for `boxplot <https://en.wikipedia.org/wiki/Box_plot>`__.

        A consideration when using this chart is that the box and the whiskers
        can overlap, which is very common when plotting small sets of data.

        Parameters
        ----------
        by : str or sequence
            Column in the DataFrame to group by.

            .. versionchanged:: 1.4.0

               Previously, `by` is silently ignore and makes no groupings

        **kwargs
            Additional keywords are documented in
            :meth:`DataFrame.plot`.

        Returns
        -------
        :class:`matplotlib.axes.Axes` or numpy.ndarray of them

        See Also
        --------
        DataFrame.boxplot: Another method to draw a box plot.
        Series.plot.box: Draw a box plot from a Series object.
        matplotlib.pyplot.boxplot: Draw a box plot in matplotlib.

        Examples
        --------
        Draw a box plot from a DataFrame with four columns of randomly
        generated data.

        .. plot::
            :context: close-figs

            >>> data = np.random.randn(25, 4)
            >>> df = pd.DataFrame(data, columns=list('ABCD'))
            >>> ax = df.plot.box()

        You can also generate groupings if you specify the `by` parameter (which
        can take a column name, or a list or tuple of column names):

        .. versionchanged:: 1.4.0

        .. plot::
            :context: close-figs

            >>> age_list = [8, 10, 12, 14, 72, 74, 76, 78, 20, 25, 30, 35, 60, 85]
            >>> df = pd.DataFrame({"gender": list("MMMMMMMMFFFFFF"), "age": age_list})
            >>> ax = df.plot.box(column="age", by="gender", figsize=(10, 8))
        """
        return self(kind="box", by=by, **kwargs)

    def hist(
        self, by: IndexLabel | None = None, bins: int = 10, **kwargs
    ) -> PlotAccessor:
        """
        Draw one histogram of the DataFrame's columns.

        A histogram is a representation of the distribution of data.
        This function groups the values of all given Series in the DataFrame
        into bins and draws all bins in one :class:`matplotlib.axes.Axes`.
        This is useful when the DataFrame's Series are in a similar scale.

        Parameters
        ----------
        by : str or sequence, optional
            Column in the DataFrame to group by.

            .. versionchanged:: 1.4.0

               Previously, `by` is silently ignore and makes no groupings

        bins : int, default 10
            Number of histogram bins to be used.
        **kwargs
            Additional keyword arguments are documented in
            :meth:`DataFrame.plot`.

        Returns
        -------
        class:`matplotlib.AxesSubplot`
            Return a histogram plot.

        See Also
        --------
        DataFrame.hist : Draw histograms per DataFrame's Series.
        Series.hist : Draw a histogram with Series' data.

        Examples
        --------
        When we roll a die 6000 times, we expect to get each value around 1000
        times. But when we roll two dice and sum the result, the distribution
        is going to be quite different. A histogram illustrates those
        distributions.

        .. plot::
            :context: close-figs

            >>> df = pd.DataFrame(np.random.randint(1, 7, 6000), columns=['one'])
            >>> df['two'] = df['one'] + np.random.randint(1, 7, 6000)
            >>> ax = df.plot.hist(bins=12, alpha=0.5)

        A grouped histogram can be generated by providing the parameter `by` (which
        can be a column name, or a list of column names):

        .. plot::
            :context: close-figs

            >>> age_list = [8, 10, 12, 14, 72, 74, 76, 78, 20, 25, 30, 35, 60, 85]
            >>> df = pd.DataFrame({"gender": list("MMMMMMMMFFFFFF"), "age": age_list})
            >>> ax = df.plot.hist(column=["age"], by="gender", figsize=(10, 8))
        """
        return self(kind="hist", by=by, bins=bins, **kwargs)

    def kde(
        self,
        bw_method: Literal["scott", "silverman"] | float | Callable | None = None,
        ind: np.ndarray | int | None = None,
        **kwargs,
    ) -> PlotAccessor:
        """
        Generate Kernel Density Estimate plot using Gaussian kernels.

        In statistics, `kernel density estimation`_ (KDE) is a non-parametric
        way to estimate the probability density function (PDF) of a random
        variable. This function uses Gaussian kernels and includes automatic
        bandwidth determination.

        .. _kernel density estimation:
            https://en.wikipedia.org/wiki/Kernel_density_estimation

        Parameters
        ----------
        bw_method : str, scalar or callable, optional
            The method used to calculate the estimator bandwidth. This can be
            'scott', 'silverman', a scalar constant or a callable.
            If None (default), 'scott' is used.
            See :class:`scipy.stats.gaussian_kde` for more information.
        ind : NumPy array or int, optional
            Evaluation points for the estimated PDF. If None (default),
            1000 equally spaced points are used. If `ind` is a NumPy array, the
            KDE is evaluated at the points passed. If `ind` is an integer,
            `ind` number of equally spaced points are used.
        **kwargs
            Additional keyword arguments are documented in
            :meth:`DataFrame.plot`.

        Returns
        -------
        matplotlib.axes.Axes or numpy.ndarray of them

        See Also
        --------
        scipy.stats.gaussian_kde : Representation of a kernel-density
            estimate using Gaussian kernels. This is the function used
            internally to estimate the PDF.

        Examples
        --------
        Given a Series of points randomly sampled from an unknown
        distribution, estimate its PDF using KDE with automatic
        bandwidth determination and plot the results, evaluating them at
        1000 equally spaced points (default):

        .. plot::
            :context: close-figs

            >>> s = pd.Series([1, 2, 2.5, 3, 3.5, 4, 5])
            >>> ax = s.plot.kde()

        A scalar bandwidth can be specified. Using a small bandwidth value can
        lead to over-fitting, while using a large bandwidth value may result
        in under-fitting:

        .. plot::
            :context: close-figs

            >>> ax = s.plot.kde(bw_method=0.3)

        .. plot::
            :context: close-figs

            >>> ax = s.plot.kde(bw_method=3)

        Finally, the `ind` parameter determines the evaluation points for the
        plot of the estimated PDF:

        .. plot::
            :context: close-figs

            >>> ax = s.plot.kde(ind=[1, 2, 3, 4, 5])

        For DataFrame, it works in the same way:

        .. plot::
            :context: close-figs

            >>> df = pd.DataFrame({
            ...     'x': [1, 2, 2.5, 3, 3.5, 4, 5],
            ...     'y': [4, 4, 4.5, 5, 5.5, 6, 6],
            ... })
            >>> ax = df.plot.kde()

        A scalar bandwidth can be specified. Using a small bandwidth value can
        lead to over-fitting, while using a large bandwidth value may result
        in under-fitting:

        .. plot::
            :context: close-figs

            >>> ax = df.plot.kde(bw_method=0.3)

        .. plot::
            :context: close-figs

            >>> ax = df.plot.kde(bw_method=3)

        Finally, the `ind` parameter determines the evaluation points for the
        plot of the estimated PDF:

        .. plot::
            :context: close-figs

            >>> ax = df.plot.kde(ind=[1, 2, 3, 4, 5, 6])
        """
        return self(kind="kde", bw_method=bw_method, ind=ind, **kwargs)

    density = kde

    def area(
        self,
        x: Hashable | None = None,
        y: Hashable | None = None,
        stacked: bool = True,
        **kwargs,
    ) -> PlotAccessor:
        """
        Draw a stacked area plot.

        An area plot displays quantitative data visually.
        This function wraps the matplotlib area function.

        Parameters
        ----------
        x : label or position, optional
            Coordinates for the X axis. By default uses the index.
        y : label or position, optional
            Column to plot. By default uses all columns.
        stacked : bool, default True
            Area plots are stacked by default. Set to False to create a
            unstacked plot.
        **kwargs
            Additional keyword arguments are documented in
            :meth:`DataFrame.plot`.

        Returns
        -------
        matplotlib.axes.Axes or numpy.ndarray
            Area plot, or array of area plots if subplots is True.

        See Also
        --------
        DataFrame.plot : Make plots of DataFrame using matplotlib / pylab.

        Examples
        --------
        Draw an area plot based on basic business metrics:

        .. plot::
            :context: close-figs

            >>> df = pd.DataFrame({
            ...     'sales': [3, 2, 3, 9, 10, 6],
            ...     'signups': [5, 5, 6, 12, 14, 13],
            ...     'visits': [20, 42, 28, 62, 81, 50],
            ... }, index=pd.date_range(start='2018/01/01', end='2018/07/01',
            ...                        freq='ME'))
            >>> ax = df.plot.area()

        Area plots are stacked by default. To produce an unstacked plot,
        pass ``stacked=False``:

        .. plot::
            :context: close-figs

            >>> ax = df.plot.area(stacked=False)

        Draw an area plot for a single column:

        .. plot::
            :context: close-figs

            >>> ax = df.plot.area(y='sales')

        Draw with a different `x`:

        .. plot::
            :context: close-figs

            >>> df = pd.DataFrame({
            ...     'sales': [3, 2, 3],
            ...     'visits': [20, 42, 28],
            ...     'day': [1, 2, 3],
            ... })
            >>> ax = df.plot.area(x='day')
        """
        return self(kind="area", x=x, y=y, stacked=stacked, **kwargs)

    def pie(self, **kwargs) -> PlotAccessor:
        """
        Generate a pie plot.

        A pie plot is a proportional representation of the numerical data in a
        column. This function wraps :meth:`matplotlib.pyplot.pie` for the
        specified column. If no column reference is passed and
        ``subplots=True`` a pie plot is drawn for each numerical column
        independently.

        Parameters
        ----------
        y : int or label, optional
            Label or position of the column to plot.
            If not provided, ``subplots=True`` argument must be passed.
        **kwargs
            Keyword arguments to pass on to :meth:`DataFrame.plot`.

        Returns
        -------
        matplotlib.axes.Axes or np.ndarray of them
            A NumPy array is returned when `subplots` is True.

        See Also
        --------
        Series.plot.pie : Generate a pie plot for a Series.
        DataFrame.plot : Make plots of a DataFrame.

        Examples
        --------
        In the example below we have a DataFrame with the information about
        planet's mass and radius. We pass the 'mass' column to the
        pie function to get a pie plot.

        .. plot::
            :context: close-figs

            >>> df = pd.DataFrame({'mass': [0.330, 4.87 , 5.97],
            ...                    'radius': [2439.7, 6051.8, 6378.1]},
            ...                   index=['Mercury', 'Venus', 'Earth'])
            >>> plot = df.plot.pie(y='mass', figsize=(5, 5))

        .. plot::
            :context: close-figs

            >>> plot = df.plot.pie(subplots=True, figsize=(11, 6))
        """
        if (
            isinstance(self._parent, ABCDataFrame)
            and kwargs.get("y", None) is None
            and not kwargs.get("subplots", False)
        ):
            raise ValueError("pie requires either y column or 'subplots=True'")
        return self(kind="pie", **kwargs)

    def scatter(
        self,
        x: Hashable,
        y: Hashable,
        s: Hashable | Sequence[Hashable] | None = None,
        c: Hashable | Sequence[Hashable] | None = None,
        **kwargs,
    ) -> PlotAccessor:
        """
        Create a scatter plot with varying marker point size and color.

        The coordinates of each point are defined by two dataframe columns and
        filled circles are used to represent each point. This kind of plot is
        useful to see complex correlations between two variables. Points could
        be for instance natural 2D coordinates like longitude and latitude in
        a map or, in general, any pair of metrics that can be plotted against
        each other.

        Parameters
        ----------
        x : int or str
            The column name or column position to be used as horizontal
            coordinates for each point.
        y : int or str
            The column name or column position to be used as vertical
            coordinates for each point.
        s : str, scalar or array-like, optional
            The size of each point. Possible values are:

            - A string with the name of the column to be used for marker's size.

            - A single scalar so all points have the same size.

            - A sequence of scalars, which will be used for each point's size
              recursively. For instance, when passing [2,14] all points size
              will be either 2 or 14, alternatively.

        c : str, int or array-like, optional
            The color of each point. Possible values are:

            - A single color string referred to by name, RGB or RGBA code,
              for instance 'red' or '#a98d19'.

            - A sequence of color strings referred to by name, RGB or RGBA
              code, which will be used for each point's color recursively. For
              instance ['green','yellow'] all points will be filled in green or
              yellow, alternatively.

            - A column name or position whose values will be used to color the
              marker points according to a colormap.

        **kwargs
            Keyword arguments to pass on to :meth:`DataFrame.plot`.

        Returns
        -------
        :class:`matplotlib.axes.Axes` or numpy.ndarray of them

        See Also
        --------
        matplotlib.pyplot.scatter : Scatter plot using multiple input data
            formats.

        Examples
        --------
        Let's see how to draw a scatter plot using coordinates from the values
        in a DataFrame's columns.

        .. plot::
            :context: close-figs

            >>> df = pd.DataFrame([[5.1, 3.5, 0], [4.9, 3.0, 0], [7.0, 3.2, 1],
            ...                    [6.4, 3.2, 1], [5.9, 3.0, 2]],
            ...                   columns=['length', 'width', 'species'])
            >>> ax1 = df.plot.scatter(x='length',
            ...                       y='width',
            ...                       c='DarkBlue')

        And now with the color determined by a column as well.

        .. plot::
            :context: close-figs

            >>> ax2 = df.plot.scatter(x='length',
            ...                       y='width',
            ...                       c='species',
            ...                       colormap='viridis')
        """
        return self(kind="scatter", x=x, y=y, s=s, c=c, **kwargs)

    def hexbin(
        self,
        x: Hashable,
        y: Hashable,
        C: Hashable | None = None,
        reduce_C_function: Callable | None = None,
        gridsize: int | tuple[int, int] | None = None,
        **kwargs,
    ) -> PlotAccessor:
        """
        Generate a hexagonal binning plot.

        Generate a hexagonal binning plot of `x` versus `y`. If `C` is `None`
        (the default), this is a histogram of the number of occurrences
        of the observations at ``(x[i], y[i])``.

        If `C` is specified, specifies values at given coordinates
        ``(x[i], y[i])``. These values are accumulated for each hexagonal
        bin and then reduced according to `reduce_C_function`,
        having as default the NumPy's mean function (:meth:`numpy.mean`).
        (If `C` is specified, it must also be a 1-D sequence
        of the same length as `x` and `y`, or a column label.)

        Parameters
        ----------
        x : int or str
            The column label or position for x points.
        y : int or str
            The column label or position for y points.
        C : int or str, optional
            The column label or position for the value of `(x, y)` point.
        reduce_C_function : callable, default `np.mean`
            Function of one argument that reduces all the values in a bin to
            a single number (e.g. `np.mean`, `np.max`, `np.sum`, `np.std`).
        gridsize : int or tuple of (int, int), default 100
            The number of hexagons in the x-direction.
            The corresponding number of hexagons in the y-direction is
            chosen in a way that the hexagons are approximately regular.
            Alternatively, gridsize can be a tuple with two elements
            specifying the number of hexagons in the x-direction and the
            y-direction.
        **kwargs
            Additional keyword arguments are documented in
            :meth:`DataFrame.plot`.

        Returns
        -------
        matplotlib.AxesSubplot
            The matplotlib ``Axes`` on which the hexbin is plotted.

        See Also
        --------
        DataFrame.plot : Make plots of a DataFrame.
        matplotlib.pyplot.hexbin : Hexagonal binning plot using matplotlib,
            the matplotlib function that is used under the hood.

        Examples
        --------
        The following examples are generated with random data from
        a normal distribution.

        .. plot::
            :context: close-figs

            >>> n = 10000
            >>> df = pd.DataFrame({'x': np.random.randn(n),
            ...                    'y': np.random.randn(n)})
            >>> ax = df.plot.hexbin(x='x', y='y', gridsize=20)

        The next example uses `C` and `np.sum` as `reduce_C_function`.
        Note that `'observations'` values ranges from 1 to 5 but the result
        plot shows values up to more than 25. This is because of the
        `reduce_C_function`.

        .. plot::
            :context: close-figs

            >>> n = 500
            >>> df = pd.DataFrame({
            ...     'coord_x': np.random.uniform(-3, 3, size=n),
            ...     'coord_y': np.random.uniform(30, 50, size=n),
            ...     'observations': np.random.randint(1,5, size=n)
            ...     })
            >>> ax = df.plot.hexbin(x='coord_x',
            ...                     y='coord_y',
            ...                     C='observations',
            ...                     reduce_C_function=np.sum,
            ...                     gridsize=10,
            ...                     cmap="viridis")
        """
        if reduce_C_function is not None:
            kwargs["reduce_C_function"] = reduce_C_function
        if gridsize is not None:
            kwargs["gridsize"] = gridsize

        return self(kind="hexbin", x=x, y=y, C=C, **kwargs)


_backends: dict[str, types.ModuleType] = {}


def _load_backend(backend: str) -> types.ModuleType:
    """
    Load a pandas plotting backend.

    Parameters
    ----------
    backend : str
        The identifier for the backend. Either an entrypoint item registered
        with importlib.metadata, "matplotlib", or a module name.

    Returns
    -------
    types.ModuleType
        The imported backend.
    """
    from importlib.metadata import entry_points

    if backend == "matplotlib":
        # Because matplotlib is an optional dependency and first-party backend,
        # we need to attempt an import here to raise an ImportError if needed.
        try:
            module = importlib.import_module("pandas.plotting._matplotlib")
        except ImportError:
            raise ImportError(
                "matplotlib is required for plotting when the "
                'default backend "matplotlib" is selected.'
            ) from None
        return module

    found_backend = False

    eps = entry_points()
    key = "pandas_plotting_backends"
    # entry_points lost dict API ~ PY 3.10
    # https://github.com/python/importlib_metadata/issues/298
    if hasattr(eps, "select"):
        entry = eps.select(group=key)
    else:
        # Argument 2 to "get" of "dict" has incompatible type "Tuple[]";
        # expected "EntryPoints"  [arg-type]
        entry = eps.get(key, ())  # type: ignore[arg-type]
    for entry_point in entry:
        found_backend = entry_point.name == backend
        if found_backend:
            module = entry_point.load()
            break

    if not found_backend:
        # Fall back to unregistered, module name approach.
        try:
            module = importlib.import_module(backend)
            found_backend = True
        except ImportError:
            # We re-raise later on.
            pass

    if found_backend:
        if hasattr(module, "plot"):
            # Validate that the interface is implemented when the option is set,
            # rather than at plot time.
            return module

    raise ValueError(
        f"Could not find plotting backend '{backend}'. Ensure that you've "
        f"installed the package providing the '{backend}' entrypoint, or that "
        "the package has a top-level `.plot` method."
    )


def _get_plot_backend(backend: str | None = None):
    """
    Return the plotting backend to use (e.g. `pandas.plotting._matplotlib`).

    The plotting system of pandas uses matplotlib by default, but the idea here
    is that it can also work with other third-party backends. This function
    returns the module which provides a top-level `.plot` method that will
    actually do the plotting. The backend is specified from a string, which
    either comes from the keyword argument `backend`, or, if not specified, from
    the option `pandas.options.plotting.backend`. All the rest of the code in
    this file uses the backend specified there for the plotting.

    The backend is imported lazily, as matplotlib is a soft dependency, and
    pandas can be used without it being installed.

    Notes
    -----
    Modifies `_backends` with imported backend as a side effect.
    """
    backend_str: str = backend or get_option("plotting.backend")

    if backend_str in _backends:
        return _backends[backend_str]

    module = _load_backend(backend_str)
    _backends[backend_str] = module
    return module
```
