## Supplementary software v0.2.1 for "Virtual control arms for paediatric myopia trials: external validation of axial-elongation models": __init__.py

```
from __future__ import annotations

from typing import TYPE_CHECKING

from pandas.plotting._matplotlib.boxplot import (
    BoxPlot,
    boxplot,
    boxplot_frame,
    boxplot_frame_groupby,
)
from pandas.plotting._matplotlib.converter import (
    deregister,
    register,
)
from pandas.plotting._matplotlib.core import (
    AreaPlot,
    BarhPlot,
    BarPlot,
    HexBinPlot,
    LinePlot,
    PiePlot,
    ScatterPlot,
)
from pandas.plotting._matplotlib.hist import (
    HistPlot,
    KdePlot,
    hist_frame,
    hist_series,
)
from pandas.plotting._matplotlib.misc import (
    andrews_curves,
    autocorrelation_plot,
    bootstrap_plot,
    lag_plot,
    parallel_coordinates,
    radviz,
    scatter_matrix,
)
from pandas.plotting._matplotlib.tools import table

if TYPE_CHECKING:
    from pandas.plotting._matplotlib.core import MPLPlot

PLOT_CLASSES: dict[str, type[MPLPlot]] = {
    "line": LinePlot,
    "bar": BarPlot,
    "barh": BarhPlot,
    "box": BoxPlot,
    "hist": HistPlot,
    "kde": KdePlot,
    "area": AreaPlot,
    "pie": PiePlot,
    "scatter": ScatterPlot,
    "hexbin": HexBinPlot,
}


def plot(data, kind, **kwargs):
    # Importing pyplot at the top of the file (before the converters are
    # registered) causes problems in matplotlib 2 (converters seem to not
    # work)
    import matplotlib.pyplot as plt

    if kwargs.pop("reuse_plot", False):
        ax = kwargs.get("ax")
        if ax is None and len(plt.get_fignums()) > 0:
            with plt.rc_context():
                ax = plt.gca()
            kwargs["ax"] = getattr(ax, "left_ax", ax)
    plot_obj = PLOT_CLASSES[kind](data, **kwargs)
    plot_obj.generate()
    plot_obj.draw()
    return plot_obj.result


__all__ = [
    "plot",
    "hist_series",
    "hist_frame",
    "boxplot",
    "boxplot_frame",
    "boxplot_frame_groupby",
    "table",
    "andrews_curves",
    "autocorrelation_plot",
    "bootstrap_plot",
    "lag_plot",
    "parallel_coordinates",
    "radviz",
    "scatter_matrix",
    "register",
    "deregister",
]
```
