## Supplementary software v0.2.1 for "Virtual control arms for paediatric myopia trials: external validation of axial-elongation models": boxplot.py

```
from __future__ import annotations

from typing import (
    TYPE_CHECKING,
    Literal,
    NamedTuple,
)
import warnings

import matplotlib as mpl
from matplotlib.artist import setp
import numpy as np

from pandas._libs import lib
from pandas.util._decorators import cache_readonly
from pandas.util._exceptions import find_stack_level

from pandas.core.dtypes.common import is_dict_like
from pandas.core.dtypes.generic import ABCSeries
from pandas.core.dtypes.missing import remove_na_arraylike

import pandas as pd
import pandas.core.common as com
from pandas.util.version import Version

from pandas.io.formats.printing import pprint_thing
from pandas.plotting._matplotlib.core import (
    LinePlot,
    MPLPlot,
)
from pandas.plotting._matplotlib.groupby import create_iter_data_given_by
from pandas.plotting._matplotlib.style import get_standard_colors
from pandas.plotting._matplotlib.tools import (
    create_subplots,
    flatten_axes,
    maybe_adjust_figure,
)

if TYPE_CHECKING:
    from collections.abc import Collection

    from matplotlib.axes import Axes
    from matplotlib.figure import Figure
    from matplotlib.lines import Line2D

    from pandas._typing import MatplotlibColor


def _set_ticklabels(ax: Axes, labels: list[str], is_vertical: bool, **kwargs) -> None:
    """Set the tick labels of a given axis.

    Due to https://github.com/matplotlib/matplotlib/pull/17266, we need to handle the
    case of repeated ticks (due to `FixedLocator`) and thus we duplicate the number of
    labels.
    """
    ticks = ax.get_xticks() if is_vertical else ax.get_yticks()
    if len(ticks) != len(labels):
        i, remainder = divmod(len(ticks), len(labels))
        if Version(mpl.__version__) < Version("3.10"):
            assert remainder == 0, remainder
        labels *= i
    if is_vertical:
        ax.set_xticklabels(labels, **kwargs)
    else:
        ax.set_yticklabels(labels, **kwargs)


class BoxPlot(LinePlot):
    @property
    def _kind(self) -> Literal["box"]:
        return "box"

    _layout_type = "horizontal"

    _valid_return_types = (None, "axes", "dict", "both")

    class BP(NamedTuple):
        # namedtuple to hold results
        ax: Axes
        lines: dict[str, list[Line2D]]

    def __init__(self, data, return_type: str = "axes", **kwargs) -> None:
        if return_type not in self._valid_return_types:
            raise ValueError("return_type must be {None, 'axes', 'dict', 'both'}")

        self.return_type = return_type
        # Do not call LinePlot.__init__ which may fill nan
        MPLPlot.__init__(self, data, **kwargs)  # pylint: disable=non-parent-init-called

        if self.subplots:
            # Disable label ax sharing. Otherwise, all subplots shows last
            # column label
            if self.orientation == "vertical":
                self.sharex = False
            else:
                self.sharey = False

    # error: Signature of "_plot" incompatible with supertype "MPLPlot"
    @classmethod
    def _plot(  # type: ignore[override]
        cls, ax: Axes, y: np.ndarray, column_num=None, return_type: str = "axes", **kwds
    ):
        ys: np.ndarray | list[np.ndarray]
        if y.ndim == 2:
            ys = [remove_na_arraylike(v) for v in y]
            # Boxplot fails with empty arrays, so need to add a NaN
            #   if any cols are empty
            # GH 8181
            ys = [v if v.size > 0 else np.array([np.nan]) for v in ys]
        else:
            ys = remove_na_arraylike(y)
        bp = ax.boxplot(ys, **kwds)

        if return_type == "dict":
            return bp, bp
        elif return_type == "both":
            return cls.BP(ax=ax, lines=bp), bp
        else:
            return ax, bp

    def _validate_color_args(self, color, colormap):
        if color is lib.no_default:
            return None

        if colormap is not None:
            warnings.warn(
                "'color' and 'colormap' cannot be used "
                "simultaneously. Using 'color'",
                stacklevel=find_stack_level(),
            )

        if isinstance(color, dict):
            valid_keys = ["boxes", "whiskers", "medians", "caps"]
            for key in color:
                if key not in valid_keys:
                    raise ValueError(
                        f"color dict contains invalid key '{key}'. "
                        f"The key must be either {valid_keys}"
                    )
        return color

    @cache_readonly
    def _color_attrs(self):
        # get standard colors for default
        # use 2 colors by default, for box/whisker and median
        # flier colors isn't needed here
        # because it can be specified by ``sym`` kw
        return get_standard_colors(num_colors=3, colormap=self.colormap, color=None)

    @cache_readonly
    def _boxes_c(self):
        return self._color_attrs[0]

    @cache_readonly
    def _whiskers_c(self):
        return self._color_attrs[0]

    @cache_readonly
    def _medians_c(self):
        return self._color_attrs[2]

    @cache_readonly
    def _caps_c(self):
        return self._color_attrs[0]

    def _get_colors(
        self,
        num_colors=None,
        color_kwds: dict[str, MatplotlibColor]
        | MatplotlibColor
        | Collection[MatplotlibColor]
        | None = "color",
    ) -> None:
        pass

    def maybe_color_bp(self, bp) -> None:
        if isinstance(self.color, dict):
            boxes = self.color.get("boxes", self._boxes_c)
            whiskers = self.color.get("whiskers", self._whiskers_c)
            medians = self.color.get("medians", self._medians_c)
            caps = self.color.get("caps", self._caps_c)
        else:
            # Other types are forwarded to matplotlib
            # If None, use default colors
            boxes = self.color or self._boxes_c
            whiskers = self.color or self._whiskers_c
            medians = self.color or self._medians_c
            caps = self.color or self._caps_c

        color_tup = (boxes, whiskers, medians, caps)
        maybe_color_bp(bp, color_tup=color_tup, **self.kwds)

    def _make_plot(self, fig: Figure) -> None:
        if self.subplots:
            self._return_obj = pd.Series(dtype=object)

            # Re-create iterated data if `by` is assigned by users
            data = (
                create_iter_data_given_by(self.data, self._kind)
                if self.by is not None
                else self.data
            )

            # error: Argument "data" to "_iter_data" of "MPLPlot" has
            # incompatible type "object"; expected "DataFrame |
            # dict[Hashable, Series | DataFrame]"
            for i, (label, y) in enumerate(self._iter_data(data=data)):  # type: ignore[arg-type]
                ax = self._get_ax(i)
                kwds = self.kwds.copy()

                # When by is applied, show title for subplots to know which group it is
                # just like df.boxplot, and need to apply T on y to provide right input
                if self.by is not None:
                    y = y.T
                    ax.set_title(pprint_thing(label))

                    # When `by` is assigned, the ticklabels will become unique grouped
                    # values, instead of label which is used as subtitle in this case.
                    # error: "Index" has no attribute "levels"; maybe "nlevels"?
                    levels = self.data.columns.levels  # type: ignore[attr-defined]
                    ticklabels = [pprint_thing(col) for col in levels[0]]
                else:
                    ticklabels = [pprint_thing(label)]

                ret, bp = self._plot(
                    ax, y, column_num=i, return_type=self.return_type, **kwds
                )
                self.maybe_color_bp(bp)
                self._return_obj[label] = ret
                _set_ticklabels(
                    ax=ax, labels=ticklabels, is_vertical=self.orientation == "vertical"
                )
        else:
            y = self.data.values.T
            ax = self._get_ax(0)
            kwds = self.kwds.copy()

            ret, bp = self._plot(
                ax, y, column_num=0, return_type=self.return_type, **kwds
            )
            self.maybe_color_bp(bp)
            self._return_obj = ret

            labels = [pprint_thing(left) for left in self.data.columns]
            if not self.use_index:
                labels = [pprint_thing(key) for key in range(len(labels))]
            _set_ticklabels(
                ax=ax, labels=labels, is_vertical=self.orientation == "vertical"
            )

    def _make_legend(self) -> None:
        pass

    def _post_plot_logic(self, ax: Axes, data) -> None:
        # GH 45465: make sure that the boxplot doesn't ignore xlabel/ylabel
        if self.xlabel:
            ax.set_xlabel(pprint_thing(self.xlabel))
        if self.ylabel:
            ax.set_ylabel(pprint_thing(self.ylabel))

    @property
    def orientation(self) -> Literal["horizontal", "vertical"]:
        if self.kwds.get("vert", True):
            return "vertical"
        else:
            return "horizontal"

    @property
    def result(self):
        if self.return_type is None:
            return super().result
        else:
            return self._return_obj


def maybe_color_bp(bp, color_tup, **kwds) -> None:
    # GH#30346, when users specifying those arguments explicitly, our defaults
    # for these four kwargs should be overridden; if not, use Pandas settings
    if not kwds.get("boxprops"):
        setp(bp["boxes"], color=color_tup[0], alpha=1)
    if not kwds.get("whiskerprops"):
        setp(bp["whiskers"], color=color_tup[1], alpha=1)
    if not kwds.get("medianprops"):
        setp(bp["medians"], color=color_tup[2], alpha=1)
    if not kwds.get("capprops"):
        setp(bp["caps"], color=color_tup[3], alpha=1)


def _grouped_plot_by_column(
    plotf,
    data,
    columns=None,
    by=None,
    numeric_only: bool = True,
    grid: bool = False,
    figsize: tuple[float, float] | None = None,
    ax=None,
    layout=None,
    return_type=None,
    **kwargs,
):
    grouped = data.groupby(by, observed=False)
    if columns is None:
        if not isinstance(by, (list, tuple)):
            by = [by]
        columns = data._get_numeric_data().columns.difference(by)
    naxes = len(columns)
    fig, axes = create_subplots(
        naxes=naxes,
        sharex=kwargs.pop("sharex", True),
        sharey=kwargs.pop("sharey", True),
        figsize=figsize,
        ax=ax,
        layout=layout,
    )

    _axes = flatten_axes(axes)

    # GH 45465: move the "by" label based on "vert"
    xlabel, ylabel = kwargs.pop("xlabel", None), kwargs.pop("ylabel", None)
    if kwargs.get("vert", True):
        xlabel = xlabel or by
    else:
        ylabel = ylabel or by

    ax_values = []

    for i, col in enumerate(columns):
        ax = _axes[i]
        gp_col = grouped[col]
        keys, values = zip(*gp_col)
        re_plotf = plotf(keys, values, ax, xlabel=xlabel, ylabel=ylabel, **kwargs)
        ax.set_title(col)
        ax_values.append(re_plotf)
        ax.grid(grid)

    result = pd.Series(ax_values, index=columns, copy=False)

    # Return axes in multiplot case, maybe revisit later # 985
    if return_type is None:
        result = axes

    byline = by[0] if len(by) == 1 else by
    fig.suptitle(f"Boxplot grouped by {byline}")
    maybe_adjust_figure(fig, bottom=0.15, top=0.9, left=0.1, right=0.9, wspace=0.2)

    return result


def boxplot(
    data,
    column=None,
    by=None,
    ax=None,
    fontsize: int | None = None,
    rot: int = 0,
    grid: bool = True,
    figsize: tuple[float, float] | None = None,
    layout=None,
    return_type=None,
    **kwds,
):
    import matplotlib.pyplot as plt

    # validate return_type:
    if return_type not in BoxPlot._valid_return_types:
        raise ValueError("return_type must be {'axes', 'dict', 'both'}")

    if isinstance(data, ABCSeries):
        data = data.to_frame("x")
        column = "x"

    def _get_colors():
        #  num_colors=3 is required as method maybe_color_bp takes the colors
        #  in positions 0 and 2.
        #  if colors not provided, use same defaults as DataFrame.plot.box
        result = get_standard_colors(num_colors=3)
        result = np.take(result, [0, 0, 2])
        result = np.append(result, "k")

        colors = kwds.pop("color", None)
        if colors:
            if is_dict_like(colors):
                # replace colors in result array with user-specified colors
                # taken from the colors dict parameter
                # "boxes" value placed in position 0, "whiskers" in 1, etc.
                valid_keys = ["boxes", "whiskers", "medians", "caps"]
                key_to_index = dict(zip(valid_keys, range(4)))
                for key, value in colors.items():
                    if key in valid_keys:
                        result[key_to_index[key]] = value
                    else:
                        raise ValueError(
                            f"color dict contains invalid key '{key}'. "
                            f"The key must be either {valid_keys}"
                        )
            else:
                result.fill(colors)

        return result

    def plot_group(keys, values, ax: Axes, **kwds):
        # GH 45465: xlabel/ylabel need to be popped out before plotting happens
        xlabel, ylabel = kwds.pop("xlabel", None), kwds.pop("ylabel", None)
        if xlabel:
            ax.set_xlabel(pprint_thing(xlabel))
        if ylabel:
            ax.set_ylabel(pprint_thing(ylabel))

        keys = [pprint_thing(x) for x in keys]
        values = [np.asarray(remove_na_arraylike(v), dtype=object) for v in values]
        bp = ax.boxplot(values, **kwds)
        if fontsize is not None:
            ax.tick_params(axis="both", labelsize=fontsize)

        # GH 45465: x/y are flipped when "vert" changes
        _set_ticklabels(
            ax=ax, labels=keys, is_vertical=kwds.get("vert", True), rotation=rot
        )
        maybe_color_bp(bp, color_tup=colors, **kwds)

        # Return axes in multiplot case, maybe revisit later # 985
        if return_type == "dict":
            return bp
        elif return_type == "both":
            return BoxPlot.BP(ax=ax, lines=bp)
        else:
            return ax

    colors = _get_colors()
    if column is None:
        columns = None
    elif isinstance(column, (list, tuple)):
        columns = column
    else:
        columns = [column]

    if by is not None:
        # Prefer array return type for 2-D plots to match the subplot layout
        # https://github.com/pandas-dev/pandas/pull/12216#issuecomment-241175580
        result = _grouped_plot_by_column(
            plot_group,
            data,
            columns=columns,
            by=by,
            grid=grid,
            figsize=figsize,
            ax=ax,
            layout=layout,
            return_type=return_type,
            **kwds,
        )
    else:
        if return_type is None:
            return_type = "axes"
        if layout is not None:
            raise ValueError("The 'layout' keyword is not supported when 'by' is None")

        if ax is None:
            rc = {"figure.figsize": figsize} if figsize is not None else {}
            with plt.rc_context(rc):
                ax = plt.gca()
        data = data._get_numeric_data()
        naxes = len(data.columns)
        if naxes == 0:
            raise ValueError(
                "boxplot method requires numerical columns, nothing to plot."
            )
        if columns is None:
            columns = data.columns
        else:
            data = data[columns]

        result = plot_group(columns, data.values.T, ax, **kwds)
        ax.grid(grid)

    return result


def boxplot_frame(
    self,
    column=None,
    by=None,
    ax=None,
    fontsize: int | None = None,
    rot: int = 0,
    grid: bool = True,
    figsize: tuple[float, float] | None = None,
    layout=None,
    return_type=None,
    **kwds,
):
    import matplotlib.pyplot as plt

    ax = boxplot(
        self,
        column=column,
        by=by,
        ax=ax,
        fontsize=fontsize,
        grid=grid,
        rot=rot,
        figsize=figsize,
        layout=layout,
        return_type=return_type,
        **kwds,
    )
    plt.draw_if_interactive()
    return ax


def boxplot_frame_groupby(
    grouped,
    subplots: bool = True,
    column=None,
    fontsize: int | None = None,
    rot: int = 0,
    grid: bool = True,
    ax=None,
    figsize: tuple[float, float] | None = None,
    layout=None,
    sharex: bool = False,
    sharey: bool = True,
    **kwds,
):
    if subplots is True:
        naxes = len(grouped)
        fig, axes = create_subplots(
            naxes=naxes,
            squeeze=False,
            ax=ax,
            sharex=sharex,
            sharey=sharey,
            figsize=figsize,
            layout=layout,
        )
        axes = flatten_axes(axes)

        ret = pd.Series(dtype=object)

        for (key, group), ax in zip(grouped, axes):
            d = group.boxplot(
                ax=ax, column=column, fontsize=fontsize, rot=rot, grid=grid, **kwds
            )
            ax.set_title(pprint_thing(key))
            ret.loc[key] = d
        maybe_adjust_figure(fig, bottom=0.15, top=0.9, left=0.1, right=0.9, wspace=0.2)
    else:
        keys, frames = zip(*grouped)
        if grouped.axis == 0:
            df = pd.concat(frames, keys=keys, axis=1)
        elif len(frames) > 1:
            df = frames[0].join(frames[1::])
        else:
            df = frames[0]

        # GH 16748, DataFrameGroupby fails when subplots=False and `column` argument
        # is assigned, and in this case, since `df` here becomes MI after groupby,
        # so we need to couple the keys (grouped values) and column (original df
        # column) together to search for subset to plot
        if column is not None:
            column = com.convert_to_list_like(column)
            multi_key = pd.MultiIndex.from_product([keys, column])
            column = list(multi_key.values)
        ret = df.boxplot(
            column=column,
            fontsize=fontsize,
            rot=rot,
            grid=grid,
            ax=ax,
            figsize=figsize,
            layout=layout,
            **kwds,
        )
    return ret
```
