## Supplementary software v0.2.1 for "Virtual control arms for paediatric myopia trials: external validation of axial-elongation models": converter.py

```
from __future__ import annotations

import contextlib
import datetime as pydt
from datetime import (
    datetime,
    timedelta,
    tzinfo,
)
import functools
from typing import (
    TYPE_CHECKING,
    Any,
    cast,
)
import warnings

import matplotlib.dates as mdates
from matplotlib.ticker import (
    AutoLocator,
    Formatter,
    Locator,
)
from matplotlib.transforms import nonsingular
import matplotlib.units as munits
import numpy as np

from pandas._libs import lib
from pandas._libs.tslibs import (
    Timestamp,
    to_offset,
)
from pandas._libs.tslibs.dtypes import (
    FreqGroup,
    periods_per_day,
)
from pandas._typing import (
    F,
    npt,
)

from pandas.core.dtypes.common import (
    is_float,
    is_float_dtype,
    is_integer,
    is_integer_dtype,
    is_nested_list_like,
)

from pandas import (
    Index,
    Series,
    get_option,
)
import pandas.core.common as com
from pandas.core.indexes.datetimes import date_range
from pandas.core.indexes.period import (
    Period,
    PeriodIndex,
    period_range,
)
import pandas.core.tools.datetimes as tools

if TYPE_CHECKING:
    from collections.abc import Generator

    from matplotlib.axis import Axis

    from pandas._libs.tslibs.offsets import BaseOffset


_mpl_units = {}  # Cache for units overwritten by us


def get_pairs():
    pairs = [
        (Timestamp, DatetimeConverter),
        (Period, PeriodConverter),
        (pydt.datetime, DatetimeConverter),
        (pydt.date, DatetimeConverter),
        (pydt.time, TimeConverter),
        (np.datetime64, DatetimeConverter),
    ]
    return pairs


def register_pandas_matplotlib_converters(func: F) -> F:
    """
    Decorator applying pandas_converters.
    """

    @functools.wraps(func)
    def wrapper(*args, **kwargs):
        with pandas_converters():
            return func(*args, **kwargs)

    return cast(F, wrapper)


@contextlib.contextmanager
def pandas_converters() -> Generator[None, None, None]:
    """
    Context manager registering pandas' converters for a plot.

    See Also
    --------
    register_pandas_matplotlib_converters : Decorator that applies this.
    """
    value = get_option("plotting.matplotlib.register_converters")

    if value:
        # register for True or "auto"
        register()
    try:
        yield
    finally:
        if value == "auto":
            # only deregister for "auto"
            deregister()


def register() -> None:
    pairs = get_pairs()
    for type_, cls in pairs:
        # Cache previous converter if present
        if type_ in munits.registry and not isinstance(munits.registry[type_], cls):
            previous = munits.registry[type_]
            _mpl_units[type_] = previous
        # Replace with pandas converter
        munits.registry[type_] = cls()


def deregister() -> None:
    # Renamed in pandas.plotting.__init__
    for type_, cls in get_pairs():
        # We use type to catch our classes directly, no inheritance
        if type(munits.registry.get(type_)) is cls:
            munits.registry.pop(type_)

    # restore the old keys
    for unit, formatter in _mpl_units.items():
        if type(formatter) not in {DatetimeConverter, PeriodConverter, TimeConverter}:
            # make it idempotent by excluding ours.
            munits.registry[unit] = formatter


def _to_ordinalf(tm: pydt.time) -> float:
    tot_sec = tm.hour * 3600 + tm.minute * 60 + tm.second + tm.microsecond / 10**6
    return tot_sec


def time2num(d):
    if isinstance(d, str):
        parsed = Timestamp(d)
        return _to_ordinalf(parsed.time())
    if isinstance(d, pydt.time):
        return _to_ordinalf(d)
    return d


class TimeConverter(munits.ConversionInterface):
    @staticmethod
    def convert(value, unit, axis):
        valid_types = (str, pydt.time)
        if isinstance(value, valid_types) or is_integer(value) or is_float(value):
            return time2num(value)
        if isinstance(value, Index):
            return value.map(time2num)
        if isinstance(value, (list, tuple, np.ndarray, Index)):
            return [time2num(x) for x in value]
        return value

    @staticmethod
    def axisinfo(unit, axis) -> munits.AxisInfo | None:
        if unit != "time":
            return None

        majloc = AutoLocator()
        majfmt = TimeFormatter(majloc)
        return munits.AxisInfo(majloc=majloc, majfmt=majfmt, label="time")

    @staticmethod
    def default_units(x, axis) -> str:
        return "time"


# time formatter
class TimeFormatter(Formatter):
    def __init__(self, locs) -> None:
        self.locs = locs

    def __call__(self, x, pos: int | None = 0) -> str:
        """
        Return the time of day as a formatted string.

        Parameters
        ----------
        x : float
            The time of day specified as seconds since 00:00 (midnight),
            with up to microsecond precision.
        pos
            Unused

        Returns
        -------
        str
            A string in HH:MM:SS.mmmuuu format. Microseconds,
            milliseconds and seconds are only displayed if non-zero.
        """
        fmt = "%H:%M:%S.%f"
        s = int(x)
        msus = round((x - s) * 10**6)
        ms = msus // 1000
        us = msus % 1000
        m, s = divmod(s, 60)
        h, m = divmod(m, 60)
        _, h = divmod(h, 24)
        if us != 0:
            return pydt.time(h, m, s, msus).strftime(fmt)
        elif ms != 0:
            return pydt.time(h, m, s, msus).strftime(fmt)[:-3]
        elif s != 0:
            return pydt.time(h, m, s).strftime("%H:%M:%S")

        return pydt.time(h, m).strftime("%H:%M")


# Period Conversion


class PeriodConverter(mdates.DateConverter):
    @staticmethod
    def convert(values, units, axis):
        if is_nested_list_like(values):
            values = [PeriodConverter._convert_1d(v, units, axis) for v in values]
        else:
            values = PeriodConverter._convert_1d(values, units, axis)
        return values

    @staticmethod
    def _convert_1d(values, units, axis):
        if not hasattr(axis, "freq"):
            raise TypeError("Axis must have `freq` set to convert to Periods")
        valid_types = (str, datetime, Period, pydt.date, pydt.time, np.datetime64)
        with warnings.catch_warnings():
            warnings.filterwarnings(
                "ignore", "Period with BDay freq is deprecated", category=FutureWarning
            )
            warnings.filterwarnings(
                "ignore", r"PeriodDtype\[B\] is deprecated", category=FutureWarning
            )
            if (
                isinstance(values, valid_types)
                or is_integer(values)
                or is_float(values)
            ):
                return get_datevalue(values, axis.freq)
            elif isinstance(values, PeriodIndex):
                return values.asfreq(axis.freq).asi8
            elif isinstance(values, Index):
                return values.map(lambda x: get_datevalue(x, axis.freq))
            elif lib.infer_dtype(values, skipna=False) == "period":
                # https://github.com/pandas-dev/pandas/issues/24304
                # convert ndarray[period] -> PeriodIndex
                return PeriodIndex(values, freq=axis.freq).asi8
            elif isinstance(values, (list, tuple, np.ndarray, Index)):
                return [get_datevalue(x, axis.freq) for x in values]
        return values


def get_datevalue(date, freq):
    if isinstance(date, Period):
        return date.asfreq(freq).ordinal
    elif isinstance(date, (str, datetime, pydt.date, pydt.time, np.datetime64)):
        return Period(date, freq).ordinal
    elif (
        is_integer(date)
        or is_float(date)
        or (isinstance(date, (np.ndarray, Index)) and (date.size == 1))
    ):
        return date
    elif date is None:
        return None
    raise ValueError(f"Unrecognizable date '{date}'")


# Datetime Conversion
class DatetimeConverter(mdates.DateConverter):
    @staticmethod
    def convert(values, unit, axis):
        # values might be a 1-d array, or a list-like of arrays.
        if is_nested_list_like(values):
            values = [DatetimeConverter._convert_1d(v, unit, axis) for v in values]
        else:
            values = DatetimeConverter._convert_1d(values, unit, axis)
        return values

    @staticmethod
    def _convert_1d(values, unit, axis):
        def try_parse(values):
            try:
                return mdates.date2num(tools.to_datetime(values))
            except Exception:
                return values

        if isinstance(values, (datetime, pydt.date, np.datetime64, pydt.time)):
            return mdates.date2num(values)
        elif is_integer(values) or is_float(values):
            return values
        elif isinstance(values, str):
            return try_parse(values)
        elif isinstance(values, (list, tuple, np.ndarray, Index, Series)):
            if isinstance(values, Series):
                # https://github.com/matplotlib/matplotlib/issues/11391
                # Series was skipped. Convert to DatetimeIndex to get asi8
                values = Index(values)
            if isinstance(values, Index):
                values = values.values
            if not isinstance(values, np.ndarray):
                values = com.asarray_tuplesafe(values)

            if is_integer_dtype(values) or is_float_dtype(values):
                return values

            try:
                values = tools.to_datetime(values)
            except Exception:
                pass

            values = mdates.date2num(values)

        return values

    @staticmethod
    def axisinfo(unit: tzinfo | None, axis) -> munits.AxisInfo:
        """
        Return the :class:`~matplotlib.units.AxisInfo` for *unit*.

        *unit* is a tzinfo instance or None.
        The *axis* argument is required but not used.
        """
        tz = unit

        majloc = PandasAutoDateLocator(tz=tz)
        majfmt = PandasAutoDateFormatter(majloc, tz=tz)
        datemin = pydt.date(2000, 1, 1)
        datemax = pydt.date(2010, 1, 1)

        return munits.AxisInfo(
            majloc=majloc, majfmt=majfmt, label="", default_limits=(datemin, datemax)
        )


class PandasAutoDateFormatter(mdates.AutoDateFormatter):
    def __init__(self, locator, tz=None, defaultfmt: str = "%Y-%m-%d") -> None:
        mdates.AutoDateFormatter.__init__(self, locator, tz, defaultfmt)


class PandasAutoDateLocator(mdates.AutoDateLocator):
    def get_locator(self, dmin, dmax):
        """Pick the best locator based on a distance."""
        tot_sec = (dmax - dmin).total_seconds()

        if abs(tot_sec) < self.minticks:
            self._freq = -1
            locator = MilliSecondLocator(self.tz)
            locator.set_axis(self.axis)

            # error: Item "None" of "Axis | _DummyAxis | _AxisWrapper | None"
            # has no attribute "get_data_interval"
            locator.axis.set_view_interval(  # type: ignore[union-attr]
                *self.axis.get_view_interval()  # type: ignore[union-attr]
            )
            locator.axis.set_data_interval(  # type: ignore[union-attr]
                *self.axis.get_data_interval()  # type: ignore[union-attr]
            )
            return locator

        return mdates.AutoDateLocator.get_locator(self, dmin, dmax)

    def _get_unit(self):
        return MilliSecondLocator.get_unit_generic(self._freq)


class MilliSecondLocator(mdates.DateLocator):
    UNIT = 1.0 / (24 * 3600 * 1000)

    def __init__(self, tz) -> None:
        mdates.DateLocator.__init__(self, tz)
        self._interval = 1.0

    def _get_unit(self):
        return self.get_unit_generic(-1)

    @staticmethod
    def get_unit_generic(freq):
        unit = mdates.RRuleLocator.get_unit_generic(freq)
        if unit < 0:
            return MilliSecondLocator.UNIT
        return unit

    def __call__(self):
        # if no data have been set, this will tank with a ValueError
        try:
            dmin, dmax = self.viewlim_to_dt()
        except ValueError:
            return []

        # We need to cap at the endpoints of valid datetime
        nmax, nmin = mdates.date2num((dmax, dmin))

        num = (nmax - nmin) * 86400 * 1000
        max_millis_ticks = 6
        for interval in [1, 10, 50, 100, 200, 500]:
            if num <= interval * (max_millis_ticks - 1):
                self._interval = interval
                break
            # We went through the whole loop without breaking, default to 1
            self._interval = 1000.0

        estimate = (nmax - nmin) / (self._get_unit() * self._get_interval())

        if estimate > self.MAXTICKS * 2:
            raise RuntimeError(
                "MillisecondLocator estimated to generate "
                f"{estimate:d} ticks from {dmin} to {dmax}: exceeds Locator.MAXTICKS"
                f"* 2 ({self.MAXTICKS * 2:d}) "
            )

        interval = self._get_interval()
        freq = f"{interval}ms"
        tz = self.tz.tzname(None)
        st = dmin.replace(tzinfo=None)
        ed = dmin.replace(tzinfo=None)
        all_dates = date_range(start=st, end=ed, freq=freq, tz=tz).astype(object)

        try:
            if len(all_dates) > 0:
                locs = self.raise_if_exceeds(mdates.date2num(all_dates))
                return locs
        except Exception:  # pragma: no cover
            pass

        lims = mdates.date2num([dmin, dmax])
        return lims

    def _get_interval(self):
        return self._interval

    def autoscale(self):
        """
        Set the view limits to include the data range.
        """
        # We need to cap at the endpoints of valid datetime
        dmin, dmax = self.datalim_to_dt()

        vmin = mdates.date2num(dmin)
        vmax = mdates.date2num(dmax)

        return self.nonsingular(vmin, vmax)


def _from_ordinal(x, tz: tzinfo | None = None) -> datetime:
    ix = int(x)
    dt = datetime.fromordinal(ix)
    remainder = float(x) - ix
    hour, remainder = divmod(24 * remainder, 1)
    minute, remainder = divmod(60 * remainder, 1)
    second, remainder = divmod(60 * remainder, 1)
    microsecond = int(1_000_000 * remainder)
    if microsecond < 10:
        microsecond = 0  # compensate for rounding errors
    dt = datetime(
        dt.year, dt.month, dt.day, int(hour), int(minute), int(second), microsecond
    )
    if tz is not None:
        dt = dt.astimezone(tz)

    if microsecond > 999990:  # compensate for rounding errors
        dt += timedelta(microseconds=1_000_000 - microsecond)

    return dt


# Fixed frequency dynamic tick locators and formatters

# -------------------------------------------------------------------------
# --- Locators ---
# -------------------------------------------------------------------------


def _get_default_annual_spacing(nyears) -> tuple[int, int]:
    """
    Returns a default spacing between consecutive ticks for annual data.
    """
    if nyears < 11:
        (min_spacing, maj_spacing) = (1, 1)
    elif nyears < 20:
        (min_spacing, maj_spacing) = (1, 2)
    elif nyears < 50:
        (min_spacing, maj_spacing) = (1, 5)
    elif nyears < 100:
        (min_spacing, maj_spacing) = (5, 10)
    elif nyears < 200:
        (min_spacing, maj_spacing) = (5, 25)
    elif nyears < 600:
        (min_spacing, maj_spacing) = (10, 50)
    else:
        factor = nyears // 1000 + 1
        (min_spacing, maj_spacing) = (factor * 20, factor * 100)
    return (min_spacing, maj_spacing)


def _period_break(dates: PeriodIndex, period: str) -> npt.NDArray[np.intp]:
    """
    Returns the indices where the given period changes.

    Parameters
    ----------
    dates : PeriodIndex
        Array of intervals to monitor.
    period : str
        Name of the period to monitor.
    """
    mask = _period_break_mask(dates, period)
    return np.nonzero(mask)[0]


def _period_break_mask(dates: PeriodIndex, period: str) -> npt.NDArray[np.bool_]:
    current = getattr(dates, period)
    previous = getattr(dates - 1 * dates.freq, period)
    return current != previous


def has_level_label(label_flags: npt.NDArray[np.intp], vmin: float) -> bool:
    """
    Returns true if the ``label_flags`` indicate there is at least one label
    for this level.

    if the minimum view limit is not an exact integer, then the first tick
    label won't be shown, so we must adjust for that.
    """
    if label_flags.size == 0 or (
        label_flags.size == 1 and label_flags[0] == 0 and vmin % 1 > 0.0
    ):
        return False
    else:
        return True


def _get_periods_per_ymd(freq: BaseOffset) -> tuple[int, int, int]:
    # error: "BaseOffset" has no attribute "_period_dtype_code"
    dtype_code = freq._period_dtype_code  # type: ignore[attr-defined]
    freq_group = FreqGroup.from_period_dtype_code(dtype_code)

    ppd = -1  # placeholder for above-day freqs

    if dtype_code >= FreqGroup.FR_HR.value:
        # error: "BaseOffset" has no attribute "_creso"
        ppd = periods_per_day(freq._creso)  # type: ignore[attr-defined]
        ppm = 28 * ppd
        ppy = 365 * ppd
    elif freq_group == FreqGroup.FR_BUS:
        ppm = 19
        ppy = 261
    elif freq_group == FreqGroup.FR_DAY:
        ppm = 28
        ppy = 365
    elif freq_group == FreqGroup.FR_WK:
        ppm = 3
        ppy = 52
    elif freq_group == FreqGroup.FR_MTH:
        ppm = 1
        ppy = 12
    elif freq_group == FreqGroup.FR_QTR:
        ppm = -1  # placerholder
        ppy = 4
    elif freq_group == FreqGroup.FR_ANN:
        ppm = -1  # placeholder
        ppy = 1
    else:
        raise NotImplementedError(f"Unsupported frequency: {dtype_code}")

    return ppd, ppm, ppy


@functools.cache
def _daily_finder(vmin: float, vmax: float, freq: BaseOffset) -> np.ndarray:
    # error: "BaseOffset" has no attribute "_period_dtype_code"
    dtype_code = freq._period_dtype_code  # type: ignore[attr-defined]

    periodsperday, periodspermonth, periodsperyear = _get_periods_per_ymd(freq)

    # save this for later usage
    vmin_orig = vmin
    (vmin, vmax) = (int(vmin), int(vmax))
    span = vmax - vmin + 1

    with warnings.catch_warnings():
        warnings.filterwarnings(
            "ignore", "Period with BDay freq is deprecated", category=FutureWarning
        )
        warnings.filterwarnings(
            "ignore", r"PeriodDtype\[B\] is deprecated", category=FutureWarning
        )
        dates_ = period_range(
            start=Period(ordinal=vmin, freq=freq),
            end=Period(ordinal=vmax, freq=freq),
            freq=freq,
        )

    # Initialize the output
    info = np.zeros(
        span, dtype=[("val", np.int64), ("maj", bool), ("min", bool), ("fmt", "|S20")]
    )
    info["val"][:] = dates_.asi8
    info["fmt"][:] = ""
    info["maj"][[0, -1]] = True
    # .. and set some shortcuts
    info_maj = info["maj"]
    info_min = info["min"]
    info_fmt = info["fmt"]

    def first_label(label_flags):
        if (label_flags[0] == 0) and (label_flags.size > 1) and ((vmin_orig % 1) > 0.0):
            return label_flags[1]
        else:
            return label_flags[0]

    # Case 1. Less than a month
    if span <= periodspermonth:
        day_start = _period_break(dates_, "day")
        month_start = _period_break(dates_, "month")
        year_start = _period_break(dates_, "year")

        def _hour_finder(label_interval: int, force_year_start: bool) -> None:
            target = dates_.hour
            mask = _period_break_mask(dates_, "hour")
            info_maj[day_start] = True
            info_min[mask & (target % label_interval == 0)] = True
            info_fmt[mask & (target % label_interval == 0)] = "%H:%M"
            info_fmt[day_start] = "%H:%M\n%d-%b"
            info_fmt[year_start] = "%H:%M\n%d-%b\n%Y"
            if force_year_start and not has_level_label(year_start, vmin_orig):
                info_fmt[first_label(day_start)] = "%H:%M\n%d-%b\n%Y"

        def _minute_finder(label_interval: int) -> None:
            target = dates_.minute
            hour_start = _period_break(dates_, "hour")
            mask = _period_break_mask(dates_, "minute")
            info_maj[hour_start] = True
            info_min[mask & (target % label_interval == 0)] = True
            info_fmt[mask & (target % label_interval == 0)] = "%H:%M"
            info_fmt[day_start] = "%H:%M\n%d-%b"
            info_fmt[year_start] = "%H:%M\n%d-%b\n%Y"

        def _second_finder(label_interval: int) -> None:
            target = dates_.second
            minute_start = _period_break(dates_, "minute")
            mask = _period_break_mask(dates_, "second")
            info_maj[minute_start] = True
            info_min[mask & (target % label_interval == 0)] = True
            info_fmt[mask & (target % label_interval == 0)] = "%H:%M:%S"
            info_fmt[day_start] = "%H:%M:%S\n%d-%b"
            info_fmt[year_start] = "%H:%M:%S\n%d-%b\n%Y"

        if span < periodsperday / 12000:
            _second_finder(1)
        elif span < periodsperday / 6000:
            _second_finder(2)
        elif span < periodsperday / 2400:
            _second_finder(5)
        elif span < periodsperday / 1200:
            _second_finder(10)
        elif span < periodsperday / 800:
            _second_finder(15)
        elif span < periodsperday / 400:
            _second_finder(30)
        elif span < periodsperday / 150:
            _minute_finder(1)
        elif span < periodsperday / 70:
            _minute_finder(2)
        elif span < periodsperday / 24:
            _minute_finder(5)
        elif span < periodsperday / 12:
            _minute_finder(15)
        elif span < periodsperday / 6:
            _minute_finder(30)
        elif span < periodsperday / 2.5:
            _hour_finder(1, False)
        elif span < periodsperday / 1.5:
            _hour_finder(2, False)
        elif span < periodsperday * 1.25:
            _hour_finder(3, False)
        elif span < periodsperday * 2.5:
            _hour_finder(6, True)
        elif span < periodsperday * 4:
            _hour_finder(12, True)
        else:
            info_maj[month_start] = True
            info_min[day_start] = True
            info_fmt[day_start] = "%d"
            info_fmt[month_start] = "%d\n%b"
            info_fmt[year_start] = "%d\n%b\n%Y"
            if not has_level_label(year_start, vmin_orig):
                if not has_level_label(month_start, vmin_orig):
                    info_fmt[first_label(day_start)] = "%d\n%b\n%Y"
                else:
                    info_fmt[first_label(month_start)] = "%d\n%b\n%Y"

    # Case 2. Less than three months
    elif span <= periodsperyear // 4:
        month_start = _period_break(dates_, "month")
        info_maj[month_start] = True
        if dtype_code < FreqGroup.FR_HR.value:
            info["min"] = True
        else:
            day_start = _period_break(dates_, "day")
            info["min"][day_start] = True
        week_start = _period_break(dates_, "week")
        year_start = _period_break(dates_, "year")
        info_fmt[week_start] = "%d"
        info_fmt[month_start] = "\n\n%b"
        info_fmt[year_start] = "\n\n%b\n%Y"
        if not has_level_label(year_start, vmin_orig):
            if not has_level_label(month_start, vmin_orig):
                info_fmt[first_label(week_start)] = "\n\n%b\n%Y"
            else:
                info_fmt[first_label(month_start)] = "\n\n%b\n%Y"
    # Case 3. Less than 14 months ...............
    elif span <= 1.15 * periodsperyear:
        year_start = _period_break(dates_, "year")
        month_start = _period_break(dates_, "month")
        week_start = _period_break(dates_, "week")
        info_maj[month_start] = True
        info_min[week_start] = True
        info_min[year_start] = False
        info_min[month_start] = False
        info_fmt[month_start] = "%b"
        info_fmt[year_start] = "%b\n%Y"
        if not has_level_label(year_start, vmin_orig):
            info_fmt[first_label(month_start)] = "%b\n%Y"
    # Case 4. Less than 2.5 years ...............
    elif span <= 2.5 * periodsperyear:
        year_start = _period_break(dates_, "year")
        quarter_start = _period_break(dates_, "quarter")
        month_start = _period_break(dates_, "month")
        info_maj[quarter_start] = True
        info_min[month_start] = True
        info_fmt[quarter_start] = "%b"
        info_fmt[year_start] = "%b\n%Y"
    # Case 4. Less than 4 years .................
    elif span <= 4 * periodsperyear:
        year_start = _period_break(dates_, "year")
        month_start = _period_break(dates_, "month")
        info_maj[year_start] = True
        info_min[month_start] = True
        info_min[year_start] = False

        month_break = dates_[month_start].month
        jan_or_jul = month_start[(month_break == 1) | (month_break == 7)]
        info_fmt[jan_or_jul] = "%b"
        info_fmt[year_start] = "%b\n%Y"
    # Case 5. Less than 11 years ................
    elif span <= 11 * periodsperyear:
        year_start = _period_break(dates_, "year")
        quarter_start = _period_break(dates_, "quarter")
        info_maj[year_start] = True
        info_min[quarter_start] = True
        info_min[year_start] = False
        info_fmt[year_start] = "%Y"
    # Case 6. More than 12 years ................
    else:
        year_start = _period_break(dates_, "year")
        year_break = dates_[year_start].year
        nyears = span / periodsperyear
        (min_anndef, maj_anndef) = _get_default_annual_spacing(nyears)
        major_idx = year_start[(year_break % maj_anndef == 0)]
        info_maj[major_idx] = True
        minor_idx = year_start[(year_break % min_anndef == 0)]
        info_min[minor_idx] = True
        info_fmt[major_idx] = "%Y"

    return info


@functools.cache
def _monthly_finder(vmin: float, vmax: float, freq: BaseOffset) -> np.ndarray:
    _, _, periodsperyear = _get_periods_per_ymd(freq)

    vmin_orig = vmin
    (vmin, vmax) = (int(vmin), int(vmax))
    span = vmax - vmin + 1

    # Initialize the output
    info = np.zeros(
        span, dtype=[("val", int), ("maj", bool), ("min", bool), ("fmt", "|S8")]
    )
    info["val"] = np.arange(vmin, vmax + 1)
    dates_ = info["val"]
    info["fmt"] = ""
    year_start = (dates_ % 12 == 0).nonzero()[0]
    info_maj = info["maj"]
    info_fmt = info["fmt"]

    if span <= 1.15 * periodsperyear:
        info_maj[year_start] = True
        info["min"] = True

        info_fmt[:] = "%b"
        info_fmt[year_start] = "%b\n%Y"

        if not has_level_label(year_start, vmin_orig):
            if dates_.size > 1:
                idx = 1
            else:
                idx = 0
            info_fmt[idx] = "%b\n%Y"

    elif span <= 2.5 * periodsperyear:
        quarter_start = (dates_ % 3 == 0).nonzero()
        info_maj[year_start] = True
        # TODO: Check the following : is it really info['fmt'] ?
        #  2023-09-15 this is reached in test_finder_monthly
        info["fmt"][quarter_start] = True
        info["min"] = True

        info_fmt[quarter_start] = "%b"
        info_fmt[year_start] = "%b\n%Y"

    elif span <= 4 * periodsperyear:
        info_maj[year_start] = True
        info["min"] = True

        jan_or_jul = (dates_ % 12 == 0) | (dates_ % 12 == 6)
        info_fmt[jan_or_jul] = "%b"
        info_fmt[year_start] = "%b\n%Y"

    elif span <= 11 * periodsperyear:
        quarter_start = (dates_ % 3 == 0).nonzero()
        info_maj[year_start] = True
        info["min"][quarter_start] = True

        info_fmt[year_start] = "%Y"

    else:
        nyears = span / periodsperyear
        (min_anndef, maj_anndef) = _get_default_annual_spacing(nyears)
        years = dates_[year_start] // 12 + 1
        major_idx = year_start[(years % maj_anndef == 0)]
        info_maj[major_idx] = True
        info["min"][year_start[(years % min_anndef == 0)]] = True

        info_fmt[major_idx] = "%Y"

    return info


@functools.cache
def _quarterly_finder(vmin: float, vmax: float, freq: BaseOffset) -> np.ndarray:
    _, _, periodsperyear = _get_periods_per_ymd(freq)
    vmin_orig = vmin
    (vmin, vmax) = (int(vmin), int(vmax))
    span = vmax - vmin + 1

    info = np.zeros(
        span, dtype=[("val", int), ("maj", bool), ("min", bool), ("fmt", "|S8")]
    )
    info["val"] = np.arange(vmin, vmax + 1)
    info["fmt"] = ""
    dates_ = info["val"]
    info_maj = info["maj"]
    info_fmt = info["fmt"]
    year_start = (dates_ % 4 == 0).nonzero()[0]

    if span <= 3.5 * periodsperyear:
        info_maj[year_start] = True
        info["min"] = True

        info_fmt[:] = "Q%q"
        info_fmt[year_start] = "Q%q\n%F"
        if not has_level_label(year_start, vmin_orig):
            if dates_.size > 1:
                idx = 1
            else:
                idx = 0
            info_fmt[idx] = "Q%q\n%F"

    elif span <= 11 * periodsperyear:
        info_maj[year_start] = True
        info["min"] = True
        info_fmt[year_start] = "%F"

    else:
        # https://github.com/pandas-dev/pandas/pull/47602
        years = dates_[year_start] // 4 + 1970
        nyears = span / periodsperyear
        (min_anndef, maj_anndef) = _get_default_annual_spacing(nyears)
        major_idx = year_start[(years % maj_anndef == 0)]
        info_maj[major_idx] = True
        info["min"][year_start[(years % min_anndef == 0)]] = True
        info_fmt[major_idx] = "%F"

    return info


@functools.cache
def _annual_finder(vmin: float, vmax: float, freq: BaseOffset) -> np.ndarray:
    # Note: small difference here vs other finders in adding 1 to vmax
    (vmin, vmax) = (int(vmin), int(vmax + 1))
    span = vmax - vmin + 1

    info = np.zeros(
        span, dtype=[("val", int), ("maj", bool), ("min", bool), ("fmt", "|S8")]
    )
    info["val"] = np.arange(vmin, vmax + 1)
    info["fmt"] = ""
    dates_ = info["val"]

    (min_anndef, maj_anndef) = _get_default_annual_spacing(span)
    major_idx = dates_ % maj_anndef == 0
    minor_idx = dates_ % min_anndef == 0
    info["maj"][major_idx] = True
    info["min"][minor_idx] = True
    info["fmt"][major_idx] = "%Y"

    return info


def get_finder(freq: BaseOffset):
    # error: "BaseOffset" has no attribute "_period_dtype_code"
    dtype_code = freq._period_dtype_code  # type: ignore[attr-defined]
    fgroup = FreqGroup.from_period_dtype_code(dtype_code)

    if fgroup == FreqGroup.FR_ANN:
        return _annual_finder
    elif fgroup == FreqGroup.FR_QTR:
        return _quarterly_finder
    elif fgroup == FreqGroup.FR_MTH:
        return _monthly_finder
    elif (dtype_code >= FreqGroup.FR_BUS.value) or fgroup == FreqGroup.FR_WK:
        return _daily_finder
    else:  # pragma: no cover
        raise NotImplementedError(f"Unsupported frequency: {dtype_code}")


class TimeSeries_DateLocator(Locator):
    """
    Locates the ticks along an axis controlled by a :class:`Series`.

    Parameters
    ----------
    freq : BaseOffset
        Valid frequency specifier.
    minor_locator : {False, True}, optional
        Whether the locator is for minor ticks (True) or not.
    dynamic_mode : {True, False}, optional
        Whether the locator should work in dynamic mode.
    base : {int}, optional
    quarter : {int}, optional
    month : {int}, optional
    day : {int}, optional
    """

    axis: Axis

    def __init__(
        self,
        freq: BaseOffset,
        minor_locator: bool = False,
        dynamic_mode: bool = True,
        base: int = 1,
        quarter: int = 1,
        month: int = 1,
        day: int = 1,
        plot_obj=None,
    ) -> None:
        freq = to_offset(freq, is_period=True)
        self.freq = freq
        self.base = base
        (self.quarter, self.month, self.day) = (quarter, month, day)
        self.isminor = minor_locator
        self.isdynamic = dynamic_mode
        self.offset = 0
        self.plot_obj = plot_obj
        self.finder = get_finder(freq)

    def _get_default_locs(self, vmin, vmax):
        """Returns the default locations of ticks."""
        locator = self.finder(vmin, vmax, self.freq)

        if self.isminor:
            return np.compress(locator["min"], locator["val"])
        return np.compress(locator["maj"], locator["val"])

    def __call__(self):
        """Return the locations of the ticks."""
        # axis calls Locator.set_axis inside set_m<xxxx>_formatter

        vi = tuple(self.axis.get_view_interval())
        vmin, vmax = vi
        if vmax < vmin:
            vmin, vmax = vmax, vmin
        if self.isdynamic:
            locs = self._get_default_locs(vmin, vmax)
        else:  # pragma: no cover
            base = self.base
            (d, m) = divmod(vmin, base)
            vmin = (d + 1) * base
            # error: No overload variant of "range" matches argument types "float",
            # "float", "int"
            locs = list(range(vmin, vmax + 1, base))  # type: ignore[call-overload]
        return locs

    def autoscale(self):
        """
        Sets the view limits to the nearest multiples of base that contain the
        data.
        """
        # requires matplotlib >= 0.98.0
        (vmin, vmax) = self.axis.get_data_interval()

        locs = self._get_default_locs(vmin, vmax)
        (vmin, vmax) = locs[[0, -1]]
        if vmin == vmax:
            vmin -= 1
            vmax += 1
        return nonsingular(vmin, vmax)


# -------------------------------------------------------------------------
# --- Formatter ---
# -------------------------------------------------------------------------


class TimeSeries_DateFormatter(Formatter):
    """
    Formats the ticks along an axis controlled by a :class:`PeriodIndex`.

    Parameters
    ----------
    freq : BaseOffset
        Valid frequency specifier.
    minor_locator : bool, default False
        Whether the current formatter should apply to minor ticks (True) or
        major ticks (False).
    dynamic_mode : bool, default True
        Whether the formatter works in dynamic mode or not.
    """

    axis: Axis

    def __init__(
        self,
        freq: BaseOffset,
        minor_locator: bool = False,
        dynamic_mode: bool = True,
        plot_obj=None,
    ) -> None:
        freq = to_offset(freq, is_period=True)
        self.format = None
        self.freq = freq
        self.locs: list[Any] = []  # unused, for matplotlib compat
        self.formatdict: dict[Any, Any] | None = None
        self.isminor = minor_locator
        self.isdynamic = dynamic_mode
        self.offset = 0
        self.plot_obj = plot_obj
        self.finder = get_finder(freq)

    def _set_default_format(self, vmin, vmax):
        """Returns the default ticks spacing."""
        info = self.finder(vmin, vmax, self.freq)

        if self.isminor:
            format = np.compress(info["min"] & np.logical_not(info["maj"]), info)
        else:
            format = np.compress(info["maj"], info)
        self.formatdict = {x: f for (x, _, _, f) in format}
        return self.formatdict

    def set_locs(self, locs) -> None:
        """Sets the locations of the ticks"""
        # don't actually use the locs. This is just needed to work with
        # matplotlib. Force to use vmin, vmax

        self.locs = locs

        (vmin, vmax) = tuple(self.axis.get_view_interval())
        if vmax < vmin:
            (vmin, vmax) = (vmax, vmin)
        self._set_default_format(vmin, vmax)

    def __call__(self, x, pos: int | None = 0) -> str:
        if self.formatdict is None:
            return ""
        else:
            fmt = self.formatdict.pop(x, "")
            if isinstance(fmt, np.bytes_):
                fmt = fmt.decode("utf-8")
            with warnings.catch_warnings():
                warnings.filterwarnings(
                    "ignore",
                    "Period with BDay freq is deprecated",
                    category=FutureWarning,
                )
                period = Period(ordinal=int(x), freq=self.freq)
            assert isinstance(period, Period)
            return period.strftime(fmt)


class TimeSeries_TimedeltaFormatter(Formatter):
    """
    Formats the ticks along an axis controlled by a :class:`TimedeltaIndex`.
    """

    axis: Axis

    @staticmethod
    def format_timedelta_ticks(x, pos, n_decimals: int) -> str:
        """
        Convert seconds to 'D days HH:MM:SS.F'
        """
        s, ns = divmod(x, 10**9)  # TODO(non-nano): this looks like it assumes ns
        m, s = divmod(s, 60)
        h, m = divmod(m, 60)
        d, h = divmod(h, 24)
        decimals = int(ns * 10 ** (n_decimals - 9))
        s = f"{int(h):02d}:{int(m):02d}:{int(s):02d}"
        if n_decimals > 0:
            s += f".{decimals:0{n_decimals}d}"
        if d != 0:
            s = f"{int(d):d} days {s}"
        return s

    def __call__(self, x, pos: int | None = 0) -> str:
        (vmin, vmax) = tuple(self.axis.get_view_interval())
        n_decimals = min(int(np.ceil(np.log10(100 * 10**9 / abs(vmax - vmin)))), 9)
        return self.format_timedelta_ticks(x, pos, n_decimals)
```
