## Supplementary software v0.2.1 for "Virtual control arms for paediatric myopia trials: external validation of axial-elongation models": core.py

```
from __future__ import annotations

from abc import (
    ABC,
    abstractmethod,
)
from collections.abc import (
    Hashable,
    Iterable,
    Iterator,
    Sequence,
)
from typing import (
    TYPE_CHECKING,
    Any,
    Literal,
    cast,
    final,
)
import warnings

import matplotlib as mpl
import numpy as np

from pandas._libs import lib
from pandas.errors import AbstractMethodError
from pandas.util._decorators import cache_readonly
from pandas.util._exceptions import find_stack_level

from pandas.core.dtypes.common import (
    is_any_real_numeric_dtype,
    is_bool,
    is_float,
    is_float_dtype,
    is_hashable,
    is_integer,
    is_integer_dtype,
    is_iterator,
    is_list_like,
    is_number,
    is_numeric_dtype,
)
from pandas.core.dtypes.dtypes import (
    CategoricalDtype,
    ExtensionDtype,
)
from pandas.core.dtypes.generic import (
    ABCDataFrame,
    ABCDatetimeIndex,
    ABCIndex,
    ABCMultiIndex,
    ABCPeriodIndex,
    ABCSeries,
)
from pandas.core.dtypes.missing import isna

import pandas.core.common as com
from pandas.core.frame import DataFrame
from pandas.util.version import Version

from pandas.io.formats.printing import pprint_thing
from pandas.plotting._matplotlib import tools
from pandas.plotting._matplotlib.converter import register_pandas_matplotlib_converters
from pandas.plotting._matplotlib.groupby import reconstruct_data_with_by
from pandas.plotting._matplotlib.misc import unpack_single_str_list
from pandas.plotting._matplotlib.style import get_standard_colors
from pandas.plotting._matplotlib.timeseries import (
    decorate_axes,
    format_dateaxis,
    maybe_convert_index,
    maybe_resample,
    use_dynamic_x,
)
from pandas.plotting._matplotlib.tools import (
    create_subplots,
    flatten_axes,
    format_date_labels,
    get_all_lines,
    get_xlim,
    handle_shared_axes,
)

if TYPE_CHECKING:
    from matplotlib.artist import Artist
    from matplotlib.axes import Axes
    from matplotlib.axis import Axis
    from matplotlib.figure import Figure

    from pandas._typing import (
        IndexLabel,
        NDFrameT,
        PlottingOrientation,
        npt,
    )

    from pandas import Series


def _color_in_style(style: str) -> bool:
    """
    Check if there is a color letter in the style string.
    """
    from matplotlib.colors import BASE_COLORS

    return not set(BASE_COLORS).isdisjoint(style)


class MPLPlot(ABC):
    """
    Base class for assembling a pandas plot using matplotlib

    Parameters
    ----------
    data :

    """

    @property
    @abstractmethod
    def _kind(self) -> str:
        """Specify kind str. Must be overridden in child class"""
        raise NotImplementedError

    _layout_type = "vertical"
    _default_rot = 0

    @property
    def orientation(self) -> str | None:
        return None

    data: DataFrame

    def __init__(
        self,
        data,
        kind=None,
        by: IndexLabel | None = None,
        subplots: bool | Sequence[Sequence[str]] = False,
        sharex: bool | None = None,
        sharey: bool = False,
        use_index: bool = True,
        figsize: tuple[float, float] | None = None,
        grid=None,
        legend: bool | str = True,
        rot=None,
        ax=None,
        fig=None,
        title=None,
        xlim=None,
        ylim=None,
        xticks=None,
        yticks=None,
        xlabel: Hashable | None = None,
        ylabel: Hashable | None = None,
        fontsize: int | None = None,
        secondary_y: bool | tuple | list | np.ndarray = False,
        colormap=None,
        table: bool = False,
        layout=None,
        include_bool: bool = False,
        column: IndexLabel | None = None,
        *,
        logx: bool | None | Literal["sym"] = False,
        logy: bool | None | Literal["sym"] = False,
        loglog: bool | None | Literal["sym"] = False,
        mark_right: bool = True,
        stacked: bool = False,
        label: Hashable | None = None,
        style=None,
        **kwds,
    ) -> None:
        import matplotlib.pyplot as plt

        # if users assign an empty list or tuple, raise `ValueError`
        # similar to current `df.box` and `df.hist` APIs.
        if by in ([], ()):
            raise ValueError("No group keys passed!")
        self.by = com.maybe_make_list(by)

        # Assign the rest of columns into self.columns if by is explicitly defined
        # while column is not, only need `columns` in hist/box plot when it's DF
        # TODO: Might deprecate `column` argument in future PR (#28373)
        if isinstance(data, DataFrame):
            if column:
                self.columns = com.maybe_make_list(column)
            elif self.by is None:
                self.columns = [
                    col for col in data.columns if is_numeric_dtype(data[col])
                ]
            else:
                self.columns = [
                    col
                    for col in data.columns
                    if col not in self.by and is_numeric_dtype(data[col])
                ]

        # For `hist` plot, need to get grouped original data before `self.data` is
        # updated later
        if self.by is not None and self._kind == "hist":
            self._grouped = data.groupby(unpack_single_str_list(self.by))

        self.kind = kind

        self.subplots = type(self)._validate_subplots_kwarg(
            subplots, data, kind=self._kind
        )

        self.sharex = type(self)._validate_sharex(sharex, ax, by)
        self.sharey = sharey
        self.figsize = figsize
        self.layout = layout

        self.xticks = xticks
        self.yticks = yticks
        self.xlim = xlim
        self.ylim = ylim
        self.title = title
        self.use_index = use_index
        self.xlabel = xlabel
        self.ylabel = ylabel

        self.fontsize = fontsize

        if rot is not None:
            self.rot = rot
            # need to know for format_date_labels since it's rotated to 30 by
            # default
            self._rot_set = True
        else:
            self._rot_set = False
            self.rot = self._default_rot

        if grid is None:
            grid = False if secondary_y else plt.rcParams["axes.grid"]

        self.grid = grid
        self.legend = legend
        self.legend_handles: list[Artist] = []
        self.legend_labels: list[Hashable] = []

        self.logx = type(self)._validate_log_kwd("logx", logx)
        self.logy = type(self)._validate_log_kwd("logy", logy)
        self.loglog = type(self)._validate_log_kwd("loglog", loglog)
        self.label = label
        self.style = style
        self.mark_right = mark_right
        self.stacked = stacked

        # ax may be an Axes object or (if self.subplots) an ndarray of
        #  Axes objects
        self.ax = ax
        # TODO: deprecate fig keyword as it is ignored, not passed in tests
        #  as of 2023-11-05

        # parse errorbar input if given
        xerr = kwds.pop("xerr", None)
        yerr = kwds.pop("yerr", None)
        nseries = self._get_nseries(data)
        xerr, data = type(self)._parse_errorbars("xerr", xerr, data, nseries)
        yerr, data = type(self)._parse_errorbars("yerr", yerr, data, nseries)
        self.errors = {"xerr": xerr, "yerr": yerr}
        self.data = data

        if not isinstance(secondary_y, (bool, tuple, list, np.ndarray, ABCIndex)):
            secondary_y = [secondary_y]
        self.secondary_y = secondary_y

        # ugly TypeError if user passes matplotlib's `cmap` name.
        # Probably better to accept either.
        if "cmap" in kwds and colormap:
            raise TypeError("Only specify one of `cmap` and `colormap`.")
        if "cmap" in kwds:
            self.colormap = kwds.pop("cmap")
        else:
            self.colormap = colormap

        self.table = table
        self.include_bool = include_bool

        self.kwds = kwds

        color = kwds.pop("color", lib.no_default)
        self.color = self._validate_color_args(color, self.colormap)
        assert "color" not in self.kwds

        self.data = self._ensure_frame(self.data)

    @final
    @staticmethod
    def _validate_sharex(sharex: bool | None, ax, by) -> bool:
        if sharex is None:
            # if by is defined, subplots are used and sharex should be False
            if ax is None and by is None:  # pylint: disable=simplifiable-if-statement
                sharex = True
            else:
                # if we get an axis, the users should do the visibility
                # setting...
                sharex = False
        elif not is_bool(sharex):
            raise TypeError("sharex must be a bool or None")
        return bool(sharex)

    @classmethod
    def _validate_log_kwd(
        cls,
        kwd: str,
        value: bool | None | Literal["sym"],
    ) -> bool | None | Literal["sym"]:
        if (
            value is None
            or isinstance(value, bool)
            or (isinstance(value, str) and value == "sym")
        ):
            return value
        raise ValueError(
            f"keyword '{kwd}' should be bool, None, or 'sym', not '{value}'"
        )

    @final
    @staticmethod
    def _validate_subplots_kwarg(
        subplots: bool | Sequence[Sequence[str]], data: Series | DataFrame, kind: str
    ) -> bool | list[tuple[int, ...]]:
        """
        Validate the subplots parameter

        - check type and content
        - check for duplicate columns
        - check for invalid column names
        - convert column names into indices
        - add missing columns in a group of their own
        See comments in code below for more details.

        Parameters
        ----------
        subplots : subplots parameters as passed to PlotAccessor

        Returns
        -------
        validated subplots : a bool or a list of tuples of column indices. Columns
        in the same tuple will be grouped together in the resulting plot.
        """

        if isinstance(subplots, bool):
            return subplots
        elif not isinstance(subplots, Iterable):
            raise ValueError("subplots should be a bool or an iterable")

        supported_kinds = (
            "line",
            "bar",
            "barh",
            "hist",
            "kde",
            "density",
            "area",
            "pie",
        )
        if kind not in supported_kinds:
            raise ValueError(
                "When subplots is an iterable, kind must be "
                f"one of {', '.join(supported_kinds)}. Got {kind}."
            )

        if isinstance(data, ABCSeries):
            raise NotImplementedError(
                "An iterable subplots for a Series is not supported."
            )

        columns = data.columns
        if isinstance(columns, ABCMultiIndex):
            raise NotImplementedError(
                "An iterable subplots for a DataFrame with a MultiIndex column "
                "is not supported."
            )

        if columns.nunique() != len(columns):
            raise NotImplementedError(
                "An iterable subplots for a DataFrame with non-unique column "
                "labels is not supported."
            )

        # subplots is a list of tuples where each tuple is a group of
        # columns to be grouped together (one ax per group).
        # we consolidate the subplots list such that:
        # - the tuples contain indices instead of column names
        # - the columns that aren't yet in the list are added in a group
        #   of their own.
        # For example with columns from a to g, and
        # subplots = [(a, c), (b, f, e)],
        # we end up with [(ai, ci), (bi, fi, ei), (di,), (gi,)]
        # This way, we can handle self.subplots in a homogeneous manner
        # later.
        # TODO: also accept indices instead of just names?

        out = []
        seen_columns: set[Hashable] = set()
        for group in subplots:
            if not is_list_like(group):
                raise ValueError(
                    "When subplots is an iterable, each entry "
                    "should be a list/tuple of column names."
                )
            idx_locs = columns.get_indexer_for(group)
            if (idx_locs == -1).any():
                bad_labels = np.extract(idx_locs == -1, group)
                raise ValueError(
                    f"Column label(s) {list(bad_labels)} not found in the DataFrame."
                )
            unique_columns = set(group)
            duplicates = seen_columns.intersection(unique_columns)
            if duplicates:
                raise ValueError(
                    "Each column should be in only one subplot. "
                    f"Columns {duplicates} were found in multiple subplots."
                )
            seen_columns = seen_columns.union(unique_columns)
            out.append(tuple(idx_locs))

        unseen_columns = columns.difference(seen_columns)
        for column in unseen_columns:
            idx_loc = columns.get_loc(column)
            out.append((idx_loc,))
        return out

    def _validate_color_args(self, color, colormap):
        if color is lib.no_default:
            # It was not provided by the user
            if "colors" in self.kwds and colormap is not None:
                warnings.warn(
                    "'color' and 'colormap' cannot be used simultaneously. "
                    "Using 'color'",
                    stacklevel=find_stack_level(),
                )
            return None
        if self.nseries == 1 and color is not None and not is_list_like(color):
            # support series.plot(color='green')
            color = [color]

        if isinstance(color, tuple) and self.nseries == 1 and len(color) in (3, 4):
            # support RGB and RGBA tuples in series plot
            color = [color]

        if colormap is not None:
            warnings.warn(
                "'color' and 'colormap' cannot be used simultaneously. Using 'color'",
                stacklevel=find_stack_level(),
            )

        if self.style is not None:
            if is_list_like(self.style):
                styles = self.style
            else:
                styles = [self.style]
            # need only a single match
            for s in styles:
                if _color_in_style(s):
                    raise ValueError(
                        "Cannot pass 'style' string with a color symbol and "
                        "'color' keyword argument. Please use one or the "
                        "other or pass 'style' without a color symbol"
                    )
        return color

    @final
    @staticmethod
    def _iter_data(
        data: DataFrame | dict[Hashable, Series | DataFrame]
    ) -> Iterator[tuple[Hashable, np.ndarray]]:
        for col, values in data.items():
            # This was originally written to use values.values before EAs
            #  were implemented; adding np.asarray(...) to keep consistent
            #  typing.
            yield col, np.asarray(values.values)

    def _get_nseries(self, data: Series | DataFrame) -> int:
        # When `by` is explicitly assigned, grouped data size will be defined, and
        # this will determine number of subplots to have, aka `self.nseries`
        if data.ndim == 1:
            return 1
        elif self.by is not None and self._kind == "hist":
            return len(self._grouped)
        elif self.by is not None and self._kind == "box":
            return len(self.columns)
        else:
            return data.shape[1]

    @final
    @property
    def nseries(self) -> int:
        return self._get_nseries(self.data)

    @final
    def draw(self) -> None:
        self.plt.draw_if_interactive()

    @final
    def generate(self) -> None:
        self._compute_plot_data()
        fig = self.fig
        self._make_plot(fig)
        self._add_table()
        self._make_legend()
        self._adorn_subplots(fig)

        for ax in self.axes:
            self._post_plot_logic_common(ax)
            self._post_plot_logic(ax, self.data)

    @final
    @staticmethod
    def _has_plotted_object(ax: Axes) -> bool:
        """check whether ax has data"""
        return len(ax.lines) != 0 or len(ax.artists) != 0 or len(ax.containers) != 0

    @final
    def _maybe_right_yaxis(self, ax: Axes, axes_num: int) -> Axes:
        if not self.on_right(axes_num):
            # secondary axes may be passed via ax kw
            return self._get_ax_layer(ax)

        if hasattr(ax, "right_ax"):
            # if it has right_ax property, ``ax`` must be left axes
            return ax.right_ax
        elif hasattr(ax, "left_ax"):
            # if it has left_ax property, ``ax`` must be right axes
            return ax
        else:
            # otherwise, create twin axes
            orig_ax, new_ax = ax, ax.twinx()
            # TODO: use Matplotlib public API when available
            new_ax._get_lines = orig_ax._get_lines  # type: ignore[attr-defined]
            # TODO #54485
            new_ax._get_patches_for_fill = (  # type: ignore[attr-defined]
                orig_ax._get_patches_for_fill  # type: ignore[attr-defined]
            )
            # TODO #54485
            orig_ax.right_ax, new_ax.left_ax = (  # type: ignore[attr-defined]
                new_ax,
                orig_ax,
            )

            if not self._has_plotted_object(orig_ax):  # no data on left y
                orig_ax.get_yaxis().set_visible(False)

            if self.logy is True or self.loglog is True:
                new_ax.set_yscale("log")
            elif self.logy == "sym" or self.loglog == "sym":
                new_ax.set_yscale("symlog")
            return new_ax

    @final
    @cache_readonly
    def fig(self) -> Figure:
        return self._axes_and_fig[1]

    @final
    @cache_readonly
    # TODO: can we annotate this as both a Sequence[Axes] and ndarray[object]?
    def axes(self) -> Sequence[Axes]:
        return self._axes_and_fig[0]

    @final
    @cache_readonly
    def _axes_and_fig(self) -> tuple[Sequence[Axes], Figure]:
        if self.subplots:
            naxes = (
                self.nseries if isinstance(self.subplots, bool) else len(self.subplots)
            )
            fig, axes = create_subplots(
                naxes=naxes,
                sharex=self.sharex,
                sharey=self.sharey,
                figsize=self.figsize,
                ax=self.ax,
                layout=self.layout,
                layout_type=self._layout_type,
            )
        elif self.ax is None:
            fig = self.plt.figure(figsize=self.figsize)
            axes = fig.add_subplot(111)
        else:
            fig = self.ax.get_figure()
            if self.figsize is not None:
                fig.set_size_inches(self.figsize)
            axes = self.ax

        axes = flatten_axes(axes)

        if self.logx is True or self.loglog is True:
            [a.set_xscale("log") for a in axes]
        elif self.logx == "sym" or self.loglog == "sym":
            [a.set_xscale("symlog") for a in axes]

        if self.logy is True or self.loglog is True:
            [a.set_yscale("log") for a in axes]
        elif self.logy == "sym" or self.loglog == "sym":
            [a.set_yscale("symlog") for a in axes]

        axes_seq = cast(Sequence["Axes"], axes)
        return axes_seq, fig

    @property
    def result(self):
        """
        Return result axes
        """
        if self.subplots:
            if self.layout is not None and not is_list_like(self.ax):
                # error: "Sequence[Any]" has no attribute "reshape"
                return self.axes.reshape(*self.layout)  # type: ignore[attr-defined]
            else:
                return self.axes
        else:
            sec_true = isinstance(self.secondary_y, bool) and self.secondary_y
            # error: Argument 1 to "len" has incompatible type "Union[bool,
            # Tuple[Any, ...], List[Any], ndarray[Any, Any]]"; expected "Sized"
            all_sec = (
                is_list_like(self.secondary_y)
                and len(self.secondary_y) == self.nseries  # type: ignore[arg-type]
            )
            if sec_true or all_sec:
                # if all data is plotted on secondary, return right axes
                return self._get_ax_layer(self.axes[0], primary=False)
            else:
                return self.axes[0]

    @final
    @staticmethod
    def _convert_to_ndarray(data):
        # GH31357: categorical columns are processed separately
        if isinstance(data.dtype, CategoricalDtype):
            return data

        # GH32073: cast to float if values contain nulled integers
        if (is_integer_dtype(data.dtype) or is_float_dtype(data.dtype)) and isinstance(
            data.dtype, ExtensionDtype
        ):
            return data.to_numpy(dtype="float", na_value=np.nan)

        # GH25587: cast ExtensionArray of pandas (IntegerArray, etc.) to
        # np.ndarray before plot.
        if len(data) > 0:
            return np.asarray(data)

        return data

    @final
    def _ensure_frame(self, data) -> DataFrame:
        if isinstance(data, ABCSeries):
            label = self.label
            if label is None and data.name is None:
                label = ""
            if label is None:
                # We'll end up with columns of [0] instead of [None]
                data = data.to_frame()
            else:
                data = data.to_frame(name=label)
        elif self._kind in ("hist", "box"):
            cols = self.columns if self.by is None else self.columns + self.by
            data = data.loc[:, cols]
        return data

    @final
    def _compute_plot_data(self) -> None:
        data = self.data

        # GH15079 reconstruct data if by is defined
        if self.by is not None:
            self.subplots = True
            data = reconstruct_data_with_by(self.data, by=self.by, cols=self.columns)

        # GH16953, infer_objects is needed as fallback, for ``Series``
        # with ``dtype == object``
        data = data.infer_objects(copy=False)
        include_type = [np.number, "datetime", "datetimetz", "timedelta"]

        # GH23719, allow plotting boolean
        if self.include_bool is True:
            include_type.append(np.bool_)

        # GH22799, exclude datetime-like type for boxplot
        exclude_type = None
        if self._kind == "box":
            # TODO: change after solving issue 27881
            include_type = [np.number]
            exclude_type = ["timedelta"]

        # GH 18755, include object and category type for scatter plot
        if self._kind == "scatter":
            include_type.extend(["object", "category", "string"])

        numeric_data = data.select_dtypes(include=include_type, exclude=exclude_type)

        is_empty = numeric_data.shape[-1] == 0
        # no non-numeric frames or series allowed
        if is_empty:
            raise TypeError("no numeric data to plot")

        self.data = numeric_data.apply(type(self)._convert_to_ndarray)

    def _make_plot(self, fig: Figure) -> None:
        raise AbstractMethodError(self)

    @final
    def _add_table(self) -> None:
        if self.table is False:
            return
        elif self.table is True:
            data = self.data.transpose()
        else:
            data = self.table
        ax = self._get_ax(0)
        tools.table(ax, data)

    @final
    def _post_plot_logic_common(self, ax: Axes) -> None:
        """Common post process for each axes"""
        if self.orientation == "vertical" or self.orientation is None:
            type(self)._apply_axis_properties(
                ax.xaxis, rot=self.rot, fontsize=self.fontsize
            )
            type(self)._apply_axis_properties(ax.yaxis, fontsize=self.fontsize)

            if hasattr(ax, "right_ax"):
                type(self)._apply_axis_properties(
                    ax.right_ax.yaxis, fontsize=self.fontsize
                )

        elif self.orientation == "horizontal":
            type(self)._apply_axis_properties(
                ax.yaxis, rot=self.rot, fontsize=self.fontsize
            )
            type(self)._apply_axis_properties(ax.xaxis, fontsize=self.fontsize)

            if hasattr(ax, "right_ax"):
                type(self)._apply_axis_properties(
                    ax.right_ax.yaxis, fontsize=self.fontsize
                )
        else:  # pragma no cover
            raise ValueError

    @abstractmethod
    def _post_plot_logic(self, ax: Axes, data) -> None:
        """Post process for each axes. Overridden in child classes"""

    @final
    def _adorn_subplots(self, fig: Figure) -> None:
        """Common post process unrelated to data"""
        if len(self.axes) > 0:
            all_axes = self._get_subplots(fig)
            nrows, ncols = self._get_axes_layout(fig)
            handle_shared_axes(
                axarr=all_axes,
                nplots=len(all_axes),
                naxes=nrows * ncols,
                nrows=nrows,
                ncols=ncols,
                sharex=self.sharex,
                sharey=self.sharey,
            )

        for ax in self.axes:
            ax = getattr(ax, "right_ax", ax)
            if self.yticks is not None:
                ax.set_yticks(self.yticks)

            if self.xticks is not None:
                ax.set_xticks(self.xticks)

            if self.ylim is not None:
                ax.set_ylim(self.ylim)

            if self.xlim is not None:
                ax.set_xlim(self.xlim)

            # GH9093, currently Pandas does not show ylabel, so if users provide
            # ylabel will set it as ylabel in the plot.
            if self.ylabel is not None:
                ax.set_ylabel(pprint_thing(self.ylabel))

            ax.grid(self.grid)

        if self.title:
            if self.subplots:
                if is_list_like(self.title):
                    if len(self.title) != self.nseries:
                        raise ValueError(
                            "The length of `title` must equal the number "
                            "of columns if using `title` of type `list` "
                            "and `subplots=True`.\n"
                            f"length of title = {len(self.title)}\n"
                            f"number of columns = {self.nseries}"
                        )

                    for ax, title in zip(self.axes, self.title):
                        ax.set_title(title)
                else:
                    fig.suptitle(self.title)
            else:
                if is_list_like(self.title):
                    msg = (
                        "Using `title` of type `list` is not supported "
                        "unless `subplots=True` is passed"
                    )
                    raise ValueError(msg)
                self.axes[0].set_title(self.title)

    @final
    @staticmethod
    def _apply_axis_properties(
        axis: Axis, rot=None, fontsize: int | None = None
    ) -> None:
        """
        Tick creation within matplotlib is reasonably expensive and is
        internally deferred until accessed as Ticks are created/destroyed
        multiple times per draw. It's therefore beneficial for us to avoid
        accessing unless we will act on the Tick.
        """
        if rot is not None or fontsize is not None:
            # rot=0 is a valid setting, hence the explicit None check
            labels = axis.get_majorticklabels() + axis.get_minorticklabels()
            for label in labels:
                if rot is not None:
                    label.set_rotation(rot)
                if fontsize is not None:
                    label.set_fontsize(fontsize)

    @final
    @property
    def legend_title(self) -> str | None:
        if not isinstance(self.data.columns, ABCMultiIndex):
            name = self.data.columns.name
            if name is not None:
                name = pprint_thing(name)
            return name
        else:
            stringified = map(pprint_thing, self.data.columns.names)
            return ",".join(stringified)

    @final
    def _mark_right_label(self, label: str, index: int) -> str:
        """
        Append ``(right)`` to the label of a line if it's plotted on the right axis.

        Note that ``(right)`` is only appended when ``subplots=False``.
        """
        if not self.subplots and self.mark_right and self.on_right(index):
            label += " (right)"
        return label

    @final
    def _append_legend_handles_labels(self, handle: Artist, label: str) -> None:
        """
        Append current handle and label to ``legend_handles`` and ``legend_labels``.

        These will be used to make the legend.
        """
        self.legend_handles.append(handle)
        self.legend_labels.append(label)

    def _make_legend(self) -> None:
        ax, leg = self._get_ax_legend(self.axes[0])

        handles = []
        labels = []
        title = ""

        if not self.subplots:
            if leg is not None:
                title = leg.get_title().get_text()
                # Replace leg.legend_handles because it misses marker info
                if Version(mpl.__version__) < Version("3.7"):
                    handles = leg.legendHandles
                else:
                    handles = leg.legend_handles
                labels = [x.get_text() for x in leg.get_texts()]

            if self.legend:
                if self.legend == "reverse":
                    handles += reversed(self.legend_handles)
                    labels += reversed(self.legend_labels)
                else:
                    handles += self.legend_handles
                    labels += self.legend_labels

                if self.legend_title is not None:
                    title = self.legend_title

            if len(handles) > 0:
                ax.legend(handles, labels, loc="best", title=title)

        elif self.subplots and self.legend:
            for ax in self.axes:
                if ax.get_visible():
                    with warnings.catch_warnings():
                        warnings.filterwarnings(
                            "ignore",
                            "No artists with labels found to put in legend.",
                            UserWarning,
                        )
                        ax.legend(loc="best")

    @final
    @staticmethod
    def _get_ax_legend(ax: Axes):
        """
        Take in axes and return ax and legend under different scenarios
        """
        leg = ax.get_legend()

        other_ax = getattr(ax, "left_ax", None) or getattr(ax, "right_ax", None)
        other_leg = None
        if other_ax is not None:
            other_leg = other_ax.get_legend()
        if leg is None and other_leg is not None:
            leg = other_leg
            ax = other_ax
        return ax, leg

    @final
    @cache_readonly
    def plt(self):
        import matplotlib.pyplot as plt

        return plt

    _need_to_set_index = False

    @final
    def _get_xticks(self):
        index = self.data.index
        is_datetype = index.inferred_type in ("datetime", "date", "datetime64", "time")

        # TODO: be stricter about x?
        x: list[int] | np.ndarray
        if self.use_index:
            if isinstance(index, ABCPeriodIndex):
                # test_mixed_freq_irreg_period
                x = index.to_timestamp()._mpl_repr()
                # TODO: why do we need to do to_timestamp() here but not other
                #  places where we call mpl_repr?
            elif is_any_real_numeric_dtype(index.dtype):
                # Matplotlib supports numeric values or datetime objects as
                # xaxis values. Taking LBYL approach here, by the time
                # matplotlib raises exception when using non numeric/datetime
                # values for xaxis, several actions are already taken by plt.
                x = index._mpl_repr()
            elif isinstance(index, ABCDatetimeIndex) or is_datetype:
                x = index._mpl_repr()
            else:
                self._need_to_set_index = True
                x = list(range(len(index)))
        else:
            x = list(range(len(index)))

        return x

    @classmethod
    @register_pandas_matplotlib_converters
    def _plot(
        cls, ax: Axes, x, y: np.ndarray, style=None, is_errorbar: bool = False, **kwds
    ):
        mask = isna(y)
        if mask.any():
            y = np.ma.array(y)
            y = np.ma.masked_where(mask, y)

        if isinstance(x, ABCIndex):
            x = x._mpl_repr()

        if is_errorbar:
            if "xerr" in kwds:
                kwds["xerr"] = np.array(kwds.get("xerr"))
            if "yerr" in kwds:
                kwds["yerr"] = np.array(kwds.get("yerr"))
            return ax.errorbar(x, y, **kwds)
        else:
            # prevent style kwarg from going to errorbar, where it is unsupported
            args = (x, y, style) if style is not None else (x, y)
            return ax.plot(*args, **kwds)

    def _get_custom_index_name(self):
        """Specify whether xlabel/ylabel should be used to override index name"""
        return self.xlabel

    @final
    def _get_index_name(self) -> str | None:
        if isinstance(self.data.index, ABCMultiIndex):
            name = self.data.index.names
            if com.any_not_none(*name):
                name = ",".join([pprint_thing(x) for x in name])
            else:
                name = None
        else:
            name = self.data.index.name
            if name is not None:
                name = pprint_thing(name)

        # GH 45145, override the default axis label if one is provided.
        index_name = self._get_custom_index_name()
        if index_name is not None:
            name = pprint_thing(index_name)

        return name

    @final
    @classmethod
    def _get_ax_layer(cls, ax, primary: bool = True):
        """get left (primary) or right (secondary) axes"""
        if primary:
            return getattr(ax, "left_ax", ax)
        else:
            return getattr(ax, "right_ax", ax)

    @final
    def _col_idx_to_axis_idx(self, col_idx: int) -> int:
        """Return the index of the axis where the column at col_idx should be plotted"""
        if isinstance(self.subplots, list):
            # Subplots is a list: some columns will be grouped together in the same ax
            return next(
                group_idx
                for (group_idx, group) in enumerate(self.subplots)
                if col_idx in group
            )
        else:
            # subplots is True: one ax per column
            return col_idx

    @final
    def _get_ax(self, i: int):
        # get the twinx ax if appropriate
        if self.subplots:
            i = self._col_idx_to_axis_idx(i)
            ax = self.axes[i]
            ax = self._maybe_right_yaxis(ax, i)
            # error: Unsupported target for indexed assignment ("Sequence[Any]")
            self.axes[i] = ax  # type: ignore[index]
        else:
            ax = self.axes[0]
            ax = self._maybe_right_yaxis(ax, i)

        ax.get_yaxis().set_visible(True)
        return ax

    @final
    def on_right(self, i: int):
        if isinstance(self.secondary_y, bool):
            return self.secondary_y

        if isinstance(self.secondary_y, (tuple, list, np.ndarray, ABCIndex)):
            return self.data.columns[i] in self.secondary_y

    @final
    def _apply_style_colors(
        self, colors, kwds: dict[str, Any], col_num: int, label: str
    ):
        """
        Manage style and color based on column number and its label.
        Returns tuple of appropriate style and kwds which "color" may be added.
        """
        style = None
        if self.style is not None:
            if isinstance(self.style, list):
                try:
                    style = self.style[col_num]
                except IndexError:
                    pass
            elif isinstance(self.style, dict):
                style = self.style.get(label, style)
            else:
                style = self.style

        has_color = "color" in kwds or self.colormap is not None
        nocolor_style = style is None or not _color_in_style(style)
        if (has_color or self.subplots) and nocolor_style:
            if isinstance(colors, dict):
                kwds["color"] = colors[label]
            else:
                kwds["color"] = colors[col_num % len(colors)]
        return style, kwds

    def _get_colors(
        self,
        num_colors: int | None = None,
        color_kwds: str = "color",
    ):
        if num_colors is None:
            num_colors = self.nseries
        if color_kwds == "color":
            color = self.color
        else:
            color = self.kwds.get(color_kwds)
        return get_standard_colors(
            num_colors=num_colors,
            colormap=self.colormap,
            color=color,
        )

    # TODO: tighter typing for first return?
    @final
    @staticmethod
    def _parse_errorbars(
        label: str, err, data: NDFrameT, nseries: int
    ) -> tuple[Any, NDFrameT]:
        """
        Look for error keyword arguments and return the actual errorbar data
        or return the error DataFrame/dict

        Error bars can be specified in several ways:
            Series: the user provides a pandas.Series object of the same
                    length as the data
            ndarray: provides a np.ndarray of the same length as the data
            DataFrame/dict: error values are paired with keys matching the
                    key in the plotted DataFrame
            str: the name of the column within the plotted DataFrame

        Asymmetrical error bars are also supported, however raw error values
        must be provided in this case. For a ``N`` length :class:`Series`, a
        ``2xN`` array should be provided indicating lower and upper (or left
        and right) errors. For a ``MxN`` :class:`DataFrame`, asymmetrical errors
        should be in a ``Mx2xN`` array.
        """
        if err is None:
            return None, data

        def match_labels(data, e):
            e = e.reindex(data.index)
            return e

        # key-matched DataFrame
        if isinstance(err, ABCDataFrame):
            err = match_labels(data, err)
        # key-matched dict
        elif isinstance(err, dict):
            pass

        # Series of error values
        elif isinstance(err, ABCSeries):
            # broadcast error series across data
            err = match_labels(data, err)
            err = np.atleast_2d(err)
            err = np.tile(err, (nseries, 1))

        # errors are a column in the dataframe
        elif isinstance(err, str):
            evalues = data[err].values
            data = data[data.columns.drop(err)]
            err = np.atleast_2d(evalues)
            err = np.tile(err, (nseries, 1))

        elif is_list_like(err):
            if is_iterator(err):
                err = np.atleast_2d(list(err))
            else:
                # raw error values
                err = np.atleast_2d(err)

            err_shape = err.shape

            # asymmetrical error bars
            if isinstance(data, ABCSeries) and err_shape[0] == 2:
                err = np.expand_dims(err, 0)
                err_shape = err.shape
                if err_shape[2] != len(data):
                    raise ValueError(
                        "Asymmetrical error bars should be provided "
                        f"with the shape (2, {len(data)})"
                    )
            elif isinstance(data, ABCDataFrame) and err.ndim == 3:
                if (
                    (err_shape[0] != nseries)
                    or (err_shape[1] != 2)
                    or (err_shape[2] != len(data))
                ):
                    raise ValueError(
                        "Asymmetrical error bars should be provided "
                        f"with the shape ({nseries}, 2, {len(data)})"
                    )

            # broadcast errors to each data series
            if len(err) == 1:
                err = np.tile(err, (nseries, 1))

        elif is_number(err):
            err = np.tile(
                [err],
                (nseries, len(data)),
            )

        else:
            msg = f"No valid {label} detected"
            raise ValueError(msg)

        return err, data

    @final
    def _get_errorbars(
        self, label=None, index=None, xerr: bool = True, yerr: bool = True
    ) -> dict[str, Any]:
        errors = {}

        for kw, flag in zip(["xerr", "yerr"], [xerr, yerr]):
            if flag:
                err = self.errors[kw]
                # user provided label-matched dataframe of errors
                if isinstance(err, (ABCDataFrame, dict)):
                    if label is not None and label in err.keys():
                        err = err[label]
                    else:
                        err = None
                elif index is not None and err is not None:
                    err = err[index]

                if err is not None:
                    errors[kw] = err
        return errors

    @final
    def _get_subplots(self, fig: Figure):
        if Version(mpl.__version__) < Version("3.8"):
            from matplotlib.axes import Subplot as Klass
        else:
            from matplotlib.axes import Axes as Klass

        return [
            ax
            for ax in fig.get_axes()
            if (isinstance(ax, Klass) and ax.get_subplotspec() is not None)
        ]

    @final
    def _get_axes_layout(self, fig: Figure) -> tuple[int, int]:
        axes = self._get_subplots(fig)
        x_set = set()
        y_set = set()
        for ax in axes:
            # check axes coordinates to estimate layout
            points = ax.get_position().get_points()
            x_set.add(points[0][0])
            y_set.add(points[0][1])
        return (len(y_set), len(x_set))


class PlanePlot(MPLPlot, ABC):
    """
    Abstract class for plotting on plane, currently scatter and hexbin.
    """

    _layout_type = "single"

    def __init__(self, data, x, y, **kwargs) -> None:
        MPLPlot.__init__(self, data, **kwargs)
        if x is None or y is None:
            raise ValueError(self._kind + " requires an x and y column")
        if is_integer(x) and not self.data.columns._holds_integer():
            x = self.data.columns[x]
        if is_integer(y) and not self.data.columns._holds_integer():
            y = self.data.columns[y]

        self.x = x
        self.y = y

    @final
    def _get_nseries(self, data: Series | DataFrame) -> int:
        return 1

    @final
    def _post_plot_logic(self, ax: Axes, data) -> None:
        x, y = self.x, self.y
        xlabel = self.xlabel if self.xlabel is not None else pprint_thing(x)
        ylabel = self.ylabel if self.ylabel is not None else pprint_thing(y)
        # error: Argument 1 to "set_xlabel" of "_AxesBase" has incompatible
        # type "Hashable"; expected "str"
        ax.set_xlabel(xlabel)  # type: ignore[arg-type]
        ax.set_ylabel(ylabel)  # type: ignore[arg-type]

    @final
    def _plot_colorbar(self, ax: Axes, *, fig: Figure, **kwds):
        # Addresses issues #10611 and #10678:
        # When plotting scatterplots and hexbinplots in IPython
        # inline backend the colorbar axis height tends not to
        # exactly match the parent axis height.
        # The difference is due to small fractional differences
        # in floating points with similar representation.
        # To deal with this, this method forces the colorbar
        # height to take the height of the parent axes.
        # For a more detailed description of the issue
        # see the following link:
        # https://github.com/ipython/ipython/issues/11215

        # GH33389, if ax is used multiple times, we should always
        # use the last one which contains the latest information
        # about the ax
        img = ax.collections[-1]
        return fig.colorbar(img, ax=ax, **kwds)


class ScatterPlot(PlanePlot):
    @property
    def _kind(self) -> Literal["scatter"]:
        return "scatter"

    def __init__(
        self,
        data,
        x,
        y,
        s=None,
        c=None,
        *,
        colorbar: bool | lib.NoDefault = lib.no_default,
        norm=None,
        **kwargs,
    ) -> None:
        if s is None:
            # hide the matplotlib default for size, in case we want to change
            # the handling of this argument later
            s = 20
        elif is_hashable(s) and s in data.columns:
            s = data[s]
        self.s = s

        self.colorbar = colorbar
        self.norm = norm

        super().__init__(data, x, y, **kwargs)
        if is_integer(c) and not self.data.columns._holds_integer():
            c = self.data.columns[c]
        self.c = c

    def _make_plot(self, fig: Figure) -> None:
        x, y, c, data = self.x, self.y, self.c, self.data
        ax = self.axes[0]

        c_is_column = is_hashable(c) and c in self.data.columns

        color_by_categorical = c_is_column and isinstance(
            self.data[c].dtype, CategoricalDtype
        )

        color = self.color
        c_values = self._get_c_values(color, color_by_categorical, c_is_column)
        norm, cmap = self._get_norm_and_cmap(c_values, color_by_categorical)
        cb = self._get_colorbar(c_values, c_is_column)

        if self.legend:
            label = self.label
        else:
            label = None
        scatter = ax.scatter(
            data[x].values,
            data[y].values,
            c=c_values,
            label=label,
            cmap=cmap,
            norm=norm,
            s=self.s,
            **self.kwds,
        )
        if cb:
            cbar_label = c if c_is_column else ""
            cbar = self._plot_colorbar(ax, fig=fig, label=cbar_label)
            if color_by_categorical:
                n_cats = len(self.data[c].cat.categories)
                cbar.set_ticks(np.linspace(0.5, n_cats - 0.5, n_cats))
                cbar.ax.set_yticklabels(self.data[c].cat.categories)

        if label is not None:
            self._append_legend_handles_labels(
                # error: Argument 2 to "_append_legend_handles_labels" of
                # "MPLPlot" has incompatible type "Hashable"; expected "str"
                scatter,
                label,  # type: ignore[arg-type]
            )

        errors_x = self._get_errorbars(label=x, index=0, yerr=False)
        errors_y = self._get_errorbars(label=y, index=0, xerr=False)
        if len(errors_x) > 0 or len(errors_y) > 0:
            err_kwds = dict(errors_x, **errors_y)
            err_kwds["ecolor"] = scatter.get_facecolor()[0]
            ax.errorbar(data[x].values, data[y].values, linestyle="none", **err_kwds)

    def _get_c_values(self, color, color_by_categorical: bool, c_is_column: bool):
        c = self.c
        if c is not None and color is not None:
            raise TypeError("Specify exactly one of `c` and `color`")
        if c is None and color is None:
            c_values = self.plt.rcParams["patch.facecolor"]
        elif color is not None:
            c_values = color
        elif color_by_categorical:
            c_values = self.data[c].cat.codes
        elif c_is_column:
            c_values = self.data[c].values
        else:
            c_values = c
        return c_values

    def _get_norm_and_cmap(self, c_values, color_by_categorical: bool):
        c = self.c
        if self.colormap is not None:
            cmap = mpl.colormaps.get_cmap(self.colormap)
        # cmap is only used if c_values are integers, otherwise UserWarning.
        # GH-53908: additionally call isinstance() because is_integer_dtype
        # returns True for "b" (meaning "blue" and not int8 in this context)
        elif not isinstance(c_values, str) and is_integer_dtype(c_values):
            # pandas uses colormap, matplotlib uses cmap.
            cmap = mpl.colormaps["Greys"]
        else:
            cmap = None

        if color_by_categorical and cmap is not None:
            from matplotlib import colors

            n_cats = len(self.data[c].cat.categories)
            cmap = colors.ListedColormap([cmap(i) for i in range(cmap.N)])
            bounds = np.linspace(0, n_cats, n_cats + 1)
            norm = colors.BoundaryNorm(bounds, cmap.N)
            # TODO: warn that we are ignoring self.norm if user specified it?
            #  Doesn't happen in any tests 2023-11-09
        else:
            norm = self.norm
        return norm, cmap

    def _get_colorbar(self, c_values, c_is_column: bool) -> bool:
        # plot colorbar if
        # 1. colormap is assigned, and
        # 2.`c` is a column containing only numeric values
        plot_colorbar = self.colormap or c_is_column
        cb = self.colorbar
        if cb is lib.no_default:
            return is_numeric_dtype(c_values) and plot_colorbar
        return cb


class HexBinPlot(PlanePlot):
    @property
    def _kind(self) -> Literal["hexbin"]:
        return "hexbin"

    def __init__(self, data, x, y, C=None, *, colorbar: bool = True, **kwargs) -> None:
        super().__init__(data, x, y, **kwargs)
        if is_integer(C) and not self.data.columns._holds_integer():
            C = self.data.columns[C]
        self.C = C

        self.colorbar = colorbar

        # Scatter plot allows to plot objects data
        if len(self.data[self.x]._get_numeric_data()) == 0:
            raise ValueError(self._kind + " requires x column to be numeric")
        if len(self.data[self.y]._get_numeric_data()) == 0:
            raise ValueError(self._kind + " requires y column to be numeric")

    def _make_plot(self, fig: Figure) -> None:
        x, y, data, C = self.x, self.y, self.data, self.C
        ax = self.axes[0]
        # pandas uses colormap, matplotlib uses cmap.
        cmap = self.colormap or "BuGn"
        cmap = mpl.colormaps.get_cmap(cmap)
        cb = self.colorbar

        if C is None:
            c_values = None
        else:
            c_values = data[C].values

        ax.hexbin(data[x].values, data[y].values, C=c_values, cmap=cmap, **self.kwds)
        if cb:
            self._plot_colorbar(ax, fig=fig)

    def _make_legend(self) -> None:
        pass


class LinePlot(MPLPlot):
    _default_rot = 0

    @property
    def orientation(self) -> PlottingOrientation:
        return "vertical"

    @property
    def _kind(self) -> Literal["line", "area", "hist", "kde", "box"]:
        return "line"

    def __init__(self, data, **kwargs) -> None:
        from pandas.plotting import plot_params

        MPLPlot.__init__(self, data, **kwargs)
        if self.stacked:
            self.data = self.data.fillna(value=0)
        self.x_compat = plot_params["x_compat"]
        if "x_compat" in self.kwds:
            self.x_compat = bool(self.kwds.pop("x_compat"))

    @final
    def _is_ts_plot(self) -> bool:
        # this is slightly deceptive
        return not self.x_compat and self.use_index and self._use_dynamic_x()

    @final
    def _use_dynamic_x(self) -> bool:
        return use_dynamic_x(self._get_ax(0), self.data)

    def _make_plot(self, fig: Figure) -> None:
        if self._is_ts_plot():
            data = maybe_convert_index(self._get_ax(0), self.data)

            x = data.index  # dummy, not used
            plotf = self._ts_plot
            it = data.items()
        else:
            x = self._get_xticks()
            # error: Incompatible types in assignment (expression has type
            # "Callable[[Any, Any, Any, Any, Any, Any, KwArg(Any)], Any]", variable has
            # type "Callable[[Any, Any, Any, Any, KwArg(Any)], Any]")
            plotf = self._plot  # type: ignore[assignment]
            # error: Incompatible types in assignment (expression has type
            # "Iterator[tuple[Hashable, ndarray[Any, Any]]]", variable has
            # type "Iterable[tuple[Hashable, Series]]")
            it = self._iter_data(data=self.data)  # type: ignore[assignment]

        stacking_id = self._get_stacking_id()
        is_errorbar = com.any_not_none(*self.errors.values())

        colors = self._get_colors()
        for i, (label, y) in enumerate(it):
            ax = self._get_ax(i)
            kwds = self.kwds.copy()
            if self.color is not None:
                kwds["color"] = self.color
            style, kwds = self._apply_style_colors(
                colors,
                kwds,
                i,
                # error: Argument 4 to "_apply_style_colors" of "MPLPlot" has
                # incompatible type "Hashable"; expected "str"
                label,  # type: ignore[arg-type]
            )

            errors = self._get_errorbars(label=label, index=i)
            kwds = dict(kwds, **errors)

            label = pprint_thing(label)
            label = self._mark_right_label(label, index=i)
            kwds["label"] = label

            newlines = plotf(
                ax,
                x,
                y,
                style=style,
                column_num=i,
                stacking_id=stacking_id,
                is_errorbar=is_errorbar,
                **kwds,
            )
            self._append_legend_handles_labels(newlines[0], label)

            if self._is_ts_plot():
                # reset of xlim should be used for ts data
                # TODO: GH28021, should find a way to change view limit on xaxis
                lines = get_all_lines(ax)
                left, right = get_xlim(lines)
                ax.set_xlim(left, right)

    # error: Signature of "_plot" incompatible with supertype "MPLPlot"
    @classmethod
    def _plot(  # type: ignore[override]
        cls,
        ax: Axes,
        x,
        y: np.ndarray,
        style=None,
        column_num=None,
        stacking_id=None,
        **kwds,
    ):
        # column_num is used to get the target column from plotf in line and
        # area plots
        if column_num == 0:
            cls._initialize_stacker(ax, stacking_id, len(y))
        y_values = cls._get_stacked_values(ax, stacking_id, y, kwds["label"])
        lines = MPLPlot._plot(ax, x, y_values, style=style, **kwds)
        cls._update_stacker(ax, stacking_id, y)
        return lines

    @final
    def _ts_plot(self, ax: Axes, x, data: Series, style=None, **kwds):
        # accept x to be consistent with normal plot func,
        # x is not passed to tsplot as it uses data.index as x coordinate
        # column_num must be in kwds for stacking purpose
        freq, data = maybe_resample(data, ax, kwds)

        # Set ax with freq info
        decorate_axes(ax, freq)
        # digging deeper
        if hasattr(ax, "left_ax"):
            decorate_axes(ax.left_ax, freq)
        if hasattr(ax, "right_ax"):
            decorate_axes(ax.right_ax, freq)
        # TODO #54485
        ax._plot_data.append((data, self._kind, kwds))  # type: ignore[attr-defined]

        lines = self._plot(ax, data.index, np.asarray(data.values), style=style, **kwds)
        # set date formatter, locators and rescale limits
        # TODO #54485
        format_dateaxis(ax, ax.freq, data.index)  # type: ignore[arg-type, attr-defined]
        return lines

    @final
    def _get_stacking_id(self) -> int | None:
        if self.stacked:
            return id(self.data)
        else:
            return None

    @final
    @classmethod
    def _initialize_stacker(cls, ax: Axes, stacking_id, n: int) -> None:
        if stacking_id is None:
            return
        if not hasattr(ax, "_stacker_pos_prior"):
            # TODO #54485
            ax._stacker_pos_prior = {}  # type: ignore[attr-defined]
        if not hasattr(ax, "_stacker_neg_prior"):
            # TODO #54485
            ax._stacker_neg_prior = {}  # type: ignore[attr-defined]
        # TODO #54485
        ax._stacker_pos_prior[stacking_id] = np.zeros(n)  # type: ignore[attr-defined]
        # TODO #54485
        ax._stacker_neg_prior[stacking_id] = np.zeros(n)  # type: ignore[attr-defined]

    @final
    @classmethod
    def _get_stacked_values(
        cls, ax: Axes, stacking_id: int | None, values: np.ndarray, label
    ) -> np.ndarray:
        if stacking_id is None:
            return values
        if not hasattr(ax, "_stacker_pos_prior"):
            # stacker may not be initialized for subplots
            cls._initialize_stacker(ax, stacking_id, len(values))

        if (values >= 0).all():
            # TODO #54485
            return (
                ax._stacker_pos_prior[stacking_id]  # type: ignore[attr-defined]
                + values
            )
        elif (values <= 0).all():
            # TODO #54485
            return (
                ax._stacker_neg_prior[stacking_id]  # type: ignore[attr-defined]
                + values
            )

        raise ValueError(
            "When stacked is True, each column must be either "
            "all positive or all negative. "
            f"Column '{label}' contains both positive and negative values"
        )

    @final
    @classmethod
    def _update_stacker(cls, ax: Axes, stacking_id: int | None, values) -> None:
        if stacking_id is None:
            return
        if (values >= 0).all():
            # TODO #54485
            ax._stacker_pos_prior[stacking_id] += values  # type: ignore[attr-defined]
        elif (values <= 0).all():
            # TODO #54485
            ax._stacker_neg_prior[stacking_id] += values  # type: ignore[attr-defined]

    def _post_plot_logic(self, ax: Axes, data) -> None:
        from matplotlib.ticker import FixedLocator

        def get_label(i):
            if is_float(i) and i.is_integer():
                i = int(i)
            try:
                return pprint_thing(data.index[i])
            except Exception:
                return ""

        if self._need_to_set_index:
            xticks = ax.get_xticks()
            xticklabels = [get_label(x) for x in xticks]
            # error: Argument 1 to "FixedLocator" has incompatible type "ndarray[Any,
            # Any]"; expected "Sequence[float]"
            ax.xaxis.set_major_locator(FixedLocator(xticks))  # type: ignore[arg-type]
            ax.set_xticklabels(xticklabels)

        # If the index is an irregular time series, then by default
        # we rotate the tick labels. The exception is if there are
        # subplots which don't share their x-axes, in which we case
        # we don't rotate the ticklabels as by default the subplots
        # would be too close together.
        condition = (
            not self._use_dynamic_x()
            and (data.index._is_all_dates and self.use_index)
            and (not self.subplots or (self.subplots and self.sharex))
        )

        index_name = self._get_index_name()

        if condition:
            # irregular TS rotated 30 deg. by default
            # probably a better place to check / set this.
            if not self._rot_set:
                self.rot = 30
            format_date_labels(ax, rot=self.rot)

        if index_name is not None and self.use_index:
            ax.set_xlabel(index_name)


class AreaPlot(LinePlot):
    @property
    def _kind(self) -> Literal["area"]:
        return "area"

    def __init__(self, data, **kwargs) -> None:
        kwargs.setdefault("stacked", True)
        with warnings.catch_warnings():
            warnings.filterwarnings(
                "ignore",
                "Downcasting object dtype arrays",
                category=FutureWarning,
            )
            data = data.fillna(value=0)
        LinePlot.__init__(self, data, **kwargs)

        if not self.stacked:
            # use smaller alpha to distinguish overlap
            self.kwds.setdefault("alpha", 0.5)

        if self.logy or self.loglog:
            raise ValueError("Log-y scales are not supported in area plot")

    # error: Signature of "_plot" incompatible with supertype "MPLPlot"
    @classmethod
    def _plot(  # type: ignore[override]
        cls,
        ax: Axes,
        x,
        y: np.ndarray,
        style=None,
        column_num=None,
        stacking_id=None,
        is_errorbar: bool = False,
        **kwds,
    ):
        if column_num == 0:
            cls._initialize_stacker(ax, stacking_id, len(y))
        y_values = cls._get_stacked_values(ax, stacking_id, y, kwds["label"])

        # need to remove label, because subplots uses mpl legend as it is
        line_kwds = kwds.copy()
        line_kwds.pop("label")
        lines = MPLPlot._plot(ax, x, y_values, style=style, **line_kwds)

        # get data from the line to get coordinates for fill_between
        xdata, y_values = lines[0].get_data(orig=False)

        # unable to use ``_get_stacked_values`` here to get starting point
        if stacking_id is None:
            start = np.zeros(len(y))
        elif (y >= 0).all():
            # TODO #54485
            start = ax._stacker_pos_prior[stacking_id]  # type: ignore[attr-defined]
        elif (y <= 0).all():
            # TODO #54485
            start = ax._stacker_neg_prior[stacking_id]  # type: ignore[attr-defined]
        else:
            start = np.zeros(len(y))

        if "color" not in kwds:
            kwds["color"] = lines[0].get_color()

        rect = ax.fill_between(xdata, start, y_values, **kwds)
        cls._update_stacker(ax, stacking_id, y)

        # LinePlot expects list of artists
        res = [rect]
        return res

    def _post_plot_logic(self, ax: Axes, data) -> None:
        LinePlot._post_plot_logic(self, ax, data)

        is_shared_y = len(list(ax.get_shared_y_axes())) > 0
        # do not override the default axis behaviour in case of shared y axes
        if self.ylim is None and not is_shared_y:
            if (data >= 0).all().all():
                ax.set_ylim(0, None)
            elif (data <= 0).all().all():
                ax.set_ylim(None, 0)


class BarPlot(MPLPlot):
    @property
    def _kind(self) -> Literal["bar", "barh"]:
        return "bar"

    _default_rot = 90

    @property
    def orientation(self) -> PlottingOrientation:
        return "vertical"

    def __init__(
        self,
        data,
        *,
        align="center",
        bottom=0,
        left=0,
        width=0.5,
        position=0.5,
        log=False,
        **kwargs,
    ) -> None:
        # we have to treat a series differently than a
        # 1-column DataFrame w.r.t. color handling
        self._is_series = isinstance(data, ABCSeries)
        self.bar_width = width
        self._align = align
        self._position = position
        self.tick_pos = np.arange(len(data))

        if is_list_like(bottom):
            bottom = np.array(bottom)
        if is_list_like(left):
            left = np.array(left)
        self.bottom = bottom
        self.left = left

        self.log = log

        MPLPlot.__init__(self, data, **kwargs)

    @cache_readonly
    def ax_pos(self) -> np.ndarray:
        return self.tick_pos - self.tickoffset

    @cache_readonly
    def tickoffset(self):
        if self.stacked or self.subplots:
            return self.bar_width * self._position
        elif self._align == "edge":
            w = self.bar_width / self.nseries
            return self.bar_width * (self._position - 0.5) + w * 0.5
        else:
            return self.bar_width * self._position

    @cache_readonly
    def lim_offset(self):
        if self.stacked or self.subplots:
            if self._align == "edge":
                return self.bar_width / 2
            else:
                return 0
        elif self._align == "edge":
            w = self.bar_width / self.nseries
            return w * 0.5
        else:
            return 0

    # error: Signature of "_plot" incompatible with supertype "MPLPlot"
    @classmethod
    def _plot(  # type: ignore[override]
        cls,
        ax: Axes,
        x,
        y: np.ndarray,
        w,
        start: int | npt.NDArray[np.intp] = 0,
        log: bool = False,
        **kwds,
    ):
        return ax.bar(x, y, w, bottom=start, log=log, **kwds)

    @property
    def _start_base(self):
        return self.bottom

    def _make_plot(self, fig: Figure) -> None:
        colors = self._get_colors()
        ncolors = len(colors)

        pos_prior = neg_prior = np.zeros(len(self.data))
        K = self.nseries

        data = self.data.fillna(0)
        for i, (label, y) in enumerate(self._iter_data(data=data)):
            ax = self._get_ax(i)
            kwds = self.kwds.copy()
            if self._is_series:
                kwds["color"] = colors
            elif isinstance(colors, dict):
                kwds["color"] = colors[label]
            else:
                kwds["color"] = colors[i % ncolors]

            errors = self._get_errorbars(label=label, index=i)
            kwds = dict(kwds, **errors)

            label = pprint_thing(label)
            label = self._mark_right_label(label, index=i)

            if (("yerr" in kwds) or ("xerr" in kwds)) and (kwds.get("ecolor") is None):
                kwds["ecolor"] = mpl.rcParams["xtick.color"]

            start = 0
            if self.log and (y >= 1).all():
                start = 1
            start = start + self._start_base

            kwds["align"] = self._align
            if self.subplots:
                w = self.bar_width / 2
                rect = self._plot(
                    ax,
                    self.ax_pos + w,
                    y,
                    self.bar_width,
                    start=start,
                    label=label,
                    log=self.log,
                    **kwds,
                )
                ax.set_title(label)
            elif self.stacked:
                mask = y > 0
                start = np.where(mask, pos_prior, neg_prior) + self._start_base
                w = self.bar_width / 2
                rect = self._plot(
                    ax,
                    self.ax_pos + w,
                    y,
                    self.bar_width,
                    start=start,
                    label=label,
                    log=self.log,
                    **kwds,
                )
                pos_prior = pos_prior + np.where(mask, y, 0)
                neg_prior = neg_prior + np.where(mask, 0, y)
            else:
                w = self.bar_width / K
                rect = self._plot(
                    ax,
                    self.ax_pos + (i + 0.5) * w,
                    y,
                    w,
                    start=start,
                    label=label,
                    log=self.log,
                    **kwds,
                )
            self._append_legend_handles_labels(rect, label)

    def _post_plot_logic(self, ax: Axes, data) -> None:
        if self.use_index:
            str_index = [pprint_thing(key) for key in data.index]
        else:
            str_index = [pprint_thing(key) for key in range(data.shape[0])]

        s_edge = self.ax_pos[0] - 0.25 + self.lim_offset
        e_edge = self.ax_pos[-1] + 0.25 + self.bar_width + self.lim_offset

        self._decorate_ticks(ax, self._get_index_name(), str_index, s_edge, e_edge)

    def _decorate_ticks(
        self,
        ax: Axes,
        name: str | None,
        ticklabels: list[str],
        start_edge: float,
        end_edge: float,
    ) -> None:
        ax.set_xlim((start_edge, end_edge))

        if self.xticks is not None:
            ax.set_xticks(np.array(self.xticks))
        else:
            ax.set_xticks(self.tick_pos)
            ax.set_xticklabels(ticklabels)

        if name is not None and self.use_index:
            ax.set_xlabel(name)


class BarhPlot(BarPlot):
    @property
    def _kind(self) -> Literal["barh"]:
        return "barh"

    _default_rot = 0

    @property
    def orientation(self) -> Literal["horizontal"]:
        return "horizontal"

    @property
    def _start_base(self):
        return self.left

    # error: Signature of "_plot" incompatible with supertype "MPLPlot"
    @classmethod
    def _plot(  # type: ignore[override]
        cls,
        ax: Axes,
        x,
        y: np.ndarray,
        w,
        start: int | npt.NDArray[np.intp] = 0,
        log: bool = False,
        **kwds,
    ):
        return ax.barh(x, y, w, left=start, log=log, **kwds)

    def _get_custom_index_name(self):
        return self.ylabel

    def _decorate_ticks(
        self,
        ax: Axes,
        name: str | None,
        ticklabels: list[str],
        start_edge: float,
        end_edge: float,
    ) -> None:
        # horizontal bars
        ax.set_ylim((start_edge, end_edge))
        ax.set_yticks(self.tick_pos)
        ax.set_yticklabels(ticklabels)
        if name is not None and self.use_index:
            ax.set_ylabel(name)
        # error: Argument 1 to "set_xlabel" of "_AxesBase" has incompatible type
        # "Hashable | None"; expected "str"
        ax.set_xlabel(self.xlabel)  # type: ignore[arg-type]


class PiePlot(MPLPlot):
    @property
    def _kind(self) -> Literal["pie"]:
        return "pie"

    _layout_type = "horizontal"

    def __init__(self, data, kind=None, **kwargs) -> None:
        data = data.fillna(value=0)
        if (data < 0).any().any():
            raise ValueError(f"{self._kind} plot doesn't allow negative values")
        MPLPlot.__init__(self, data, kind=kind, **kwargs)

    @classmethod
    def _validate_log_kwd(
        cls,
        kwd: str,
        value: bool | None | Literal["sym"],
    ) -> bool | None | Literal["sym"]:
        super()._validate_log_kwd(kwd=kwd, value=value)
        if value is not False:
            warnings.warn(
                f"PiePlot ignores the '{kwd}' keyword",
                UserWarning,
                stacklevel=find_stack_level(),
            )
        return False

    def _validate_color_args(self, color, colormap) -> None:
        # TODO: warn if color is passed and ignored?
        return None

    def _make_plot(self, fig: Figure) -> None:
        colors = self._get_colors(num_colors=len(self.data), color_kwds="colors")
        self.kwds.setdefault("colors", colors)

        for i, (label, y) in enumerate(self._iter_data(data=self.data)):
            ax = self._get_ax(i)
            if label is not None:
                label = pprint_thing(label)
                ax.set_ylabel(label)

            kwds = self.kwds.copy()

            def blank_labeler(label, value):
                if value == 0:
                    return ""
                else:
                    return label

            idx = [pprint_thing(v) for v in self.data.index]
            labels = kwds.pop("labels", idx)
            # labels is used for each wedge's labels
            # Blank out labels for values of 0 so they don't overlap
            # with nonzero wedges
            if labels is not None:
                blabels = [blank_labeler(left, value) for left, value in zip(labels, y)]
            else:
                blabels = None
            results = ax.pie(y, labels=blabels, **kwds)

            if kwds.get("autopct", None) is not None:
                patches, texts, autotexts = results
            else:
                patches, texts = results
                autotexts = []

            if self.fontsize is not None:
                for t in texts + autotexts:
                    t.set_fontsize(self.fontsize)

            # leglabels is used for legend labels
            leglabels = labels if labels is not None else idx
            for _patch, _leglabel in zip(patches, leglabels):
                self._append_legend_handles_labels(_patch, _leglabel)

    def _post_plot_logic(self, ax: Axes, data) -> None:
        pass
```
