## Supplementary software v0.2.1 for "Virtual control arms for paediatric myopia trials: external validation of axial-elongation models": groupby.py

```
from __future__ import annotations

from typing import TYPE_CHECKING

import numpy as np

from pandas.core.dtypes.missing import remove_na_arraylike

from pandas import (
    MultiIndex,
    concat,
)

from pandas.plotting._matplotlib.misc import unpack_single_str_list

if TYPE_CHECKING:
    from collections.abc import Hashable

    from pandas._typing import IndexLabel

    from pandas import (
        DataFrame,
        Series,
    )


def create_iter_data_given_by(
    data: DataFrame, kind: str = "hist"
) -> dict[Hashable, DataFrame | Series]:
    """
    Create data for iteration given `by` is assigned or not, and it is only
    used in both hist and boxplot.

    If `by` is assigned, return a dictionary of DataFrames in which the key of
    dictionary is the values in groups.
    If `by` is not assigned, return input as is, and this preserves current
    status of iter_data.

    Parameters
    ----------
    data : reformatted grouped data from `_compute_plot_data` method.
    kind : str, plot kind. This function is only used for `hist` and `box` plots.

    Returns
    -------
    iter_data : DataFrame or Dictionary of DataFrames

    Examples
    --------
    If `by` is assigned:

    >>> import numpy as np
    >>> tuples = [('h1', 'a'), ('h1', 'b'), ('h2', 'a'), ('h2', 'b')]
    >>> mi = pd.MultiIndex.from_tuples(tuples)
    >>> value = [[1, 3, np.nan, np.nan],
    ...          [3, 4, np.nan, np.nan], [np.nan, np.nan, 5, 6]]
    >>> data = pd.DataFrame(value, columns=mi)
    >>> create_iter_data_given_by(data)
    {'h1':     h1
         a    b
    0  1.0  3.0
    1  3.0  4.0
    2  NaN  NaN, 'h2':     h2
         a    b
    0  NaN  NaN
    1  NaN  NaN
    2  5.0  6.0}
    """

    # For `hist` plot, before transformation, the values in level 0 are values
    # in groups and subplot titles, and later used for column subselection and
    # iteration; For `box` plot, values in level 1 are column names to show,
    # and are used for iteration and as subplots titles.
    if kind == "hist":
        level = 0
    else:
        level = 1

    # Select sub-columns based on the value of level of MI, and if `by` is
    # assigned, data must be a MI DataFrame
    assert isinstance(data.columns, MultiIndex)
    return {
        col: data.loc[:, data.columns.get_level_values(level) == col]
        for col in data.columns.levels[level]
    }


def reconstruct_data_with_by(
    data: DataFrame, by: IndexLabel, cols: IndexLabel
) -> DataFrame:
    """
    Internal function to group data, and reassign multiindex column names onto the
    result in order to let grouped data be used in _compute_plot_data method.

    Parameters
    ----------
    data : Original DataFrame to plot
    by : grouped `by` parameter selected by users
    cols : columns of data set (excluding columns used in `by`)

    Returns
    -------
    Output is the reconstructed DataFrame with MultiIndex columns. The first level
    of MI is unique values of groups, and second level of MI is the columns
    selected by users.

    Examples
    --------
    >>> d = {'h': ['h1', 'h1', 'h2'], 'a': [1, 3, 5], 'b': [3, 4, 6]}
    >>> df = pd.DataFrame(d)
    >>> reconstruct_data_with_by(df, by='h', cols=['a', 'b'])
       h1      h2
       a     b     a     b
    0  1.0   3.0   NaN   NaN
    1  3.0   4.0   NaN   NaN
    2  NaN   NaN   5.0   6.0
    """
    by_modified = unpack_single_str_list(by)
    grouped = data.groupby(by_modified)

    data_list = []
    for key, group in grouped:
        # error: List item 1 has incompatible type "Union[Hashable,
        # Sequence[Hashable]]"; expected "Iterable[Hashable]"
        columns = MultiIndex.from_product([[key], cols])  # type: ignore[list-item]
        sub_group = group[cols]
        sub_group.columns = columns
        data_list.append(sub_group)

    data = concat(data_list, axis=1)
    return data


def reformat_hist_y_given_by(y: np.ndarray, by: IndexLabel | None) -> np.ndarray:
    """Internal function to reformat y given `by` is applied or not for hist plot.

    If by is None, input y is 1-d with NaN removed; and if by is not None, groupby
    will take place and input y is multi-dimensional array.
    """
    if by is not None and len(y.shape) > 1:
        return np.array([remove_na_arraylike(col) for col in y.T]).T
    return remove_na_arraylike(y)
```
