## Supplementary software v0.2.1 for "Virtual control arms for paediatric myopia trials: external validation of axial-elongation models": hist.py

```
from __future__ import annotations

from typing import (
    TYPE_CHECKING,
    Any,
    Literal,
    final,
)

import numpy as np

from pandas.core.dtypes.common import (
    is_integer,
    is_list_like,
)
from pandas.core.dtypes.generic import (
    ABCDataFrame,
    ABCIndex,
)
from pandas.core.dtypes.missing import (
    isna,
    remove_na_arraylike,
)

from pandas.io.formats.printing import pprint_thing
from pandas.plotting._matplotlib.core import (
    LinePlot,
    MPLPlot,
)
from pandas.plotting._matplotlib.groupby import (
    create_iter_data_given_by,
    reformat_hist_y_given_by,
)
from pandas.plotting._matplotlib.misc import unpack_single_str_list
from pandas.plotting._matplotlib.tools import (
    create_subplots,
    flatten_axes,
    maybe_adjust_figure,
    set_ticks_props,
)

if TYPE_CHECKING:
    from matplotlib.axes import Axes
    from matplotlib.figure import Figure

    from pandas._typing import PlottingOrientation

    from pandas import (
        DataFrame,
        Series,
    )


class HistPlot(LinePlot):
    @property
    def _kind(self) -> Literal["hist", "kde"]:
        return "hist"

    def __init__(
        self,
        data,
        bins: int | np.ndarray | list[np.ndarray] = 10,
        bottom: int | np.ndarray = 0,
        *,
        range=None,
        weights=None,
        **kwargs,
    ) -> None:
        if is_list_like(bottom):
            bottom = np.array(bottom)
        self.bottom = bottom

        self._bin_range = range
        self.weights = weights

        self.xlabel = kwargs.get("xlabel")
        self.ylabel = kwargs.get("ylabel")
        # Do not call LinePlot.__init__ which may fill nan
        MPLPlot.__init__(self, data, **kwargs)  # pylint: disable=non-parent-init-called

        self.bins = self._adjust_bins(bins)

    def _adjust_bins(self, bins: int | np.ndarray | list[np.ndarray]):
        if is_integer(bins):
            if self.by is not None:
                by_modified = unpack_single_str_list(self.by)
                grouped = self.data.groupby(by_modified)[self.columns]
                bins = [self._calculate_bins(group, bins) for key, group in grouped]
            else:
                bins = self._calculate_bins(self.data, bins)
        return bins

    def _calculate_bins(self, data: Series | DataFrame, bins) -> np.ndarray:
        """Calculate bins given data"""
        nd_values = data.infer_objects(copy=False)._get_numeric_data()
        values = np.ravel(nd_values)
        values = values[~isna(values)]

        hist, bins = np.histogram(values, bins=bins, range=self._bin_range)
        return bins

    # error: Signature of "_plot" incompatible with supertype "LinePlot"
    @classmethod
    def _plot(  # type: ignore[override]
        cls,
        ax: Axes,
        y: np.ndarray,
        style=None,
        bottom: int | np.ndarray = 0,
        column_num: int = 0,
        stacking_id=None,
        *,
        bins,
        **kwds,
    ):
        if column_num == 0:
            cls._initialize_stacker(ax, stacking_id, len(bins) - 1)

        base = np.zeros(len(bins) - 1)
        bottom = bottom + cls._get_stacked_values(ax, stacking_id, base, kwds["label"])
        # ignore style
        n, bins, patches = ax.hist(y, bins=bins, bottom=bottom, **kwds)
        cls._update_stacker(ax, stacking_id, n)
        return patches

    def _make_plot(self, fig: Figure) -> None:
        colors = self._get_colors()
        stacking_id = self._get_stacking_id()

        # Re-create iterated data if `by` is assigned by users
        data = (
            create_iter_data_given_by(self.data, self._kind)
            if self.by is not None
            else self.data
        )

        # error: Argument "data" to "_iter_data" of "MPLPlot" has incompatible
        # type "object"; expected "DataFrame | dict[Hashable, Series | DataFrame]"
        for i, (label, y) in enumerate(self._iter_data(data=data)):  # type: ignore[arg-type]
            ax = self._get_ax(i)

            kwds = self.kwds.copy()
            if self.color is not None:
                kwds["color"] = self.color

            label = pprint_thing(label)
            label = self._mark_right_label(label, index=i)
            kwds["label"] = label

            style, kwds = self._apply_style_colors(colors, kwds, i, label)
            if style is not None:
                kwds["style"] = style

            self._make_plot_keywords(kwds, y)

            # the bins is multi-dimension array now and each plot need only 1-d and
            # when by is applied, label should be columns that are grouped
            if self.by is not None:
                kwds["bins"] = kwds["bins"][i]
                kwds["label"] = self.columns
                kwds.pop("color")

            if self.weights is not None:
                kwds["weights"] = type(self)._get_column_weights(self.weights, i, y)

            y = reformat_hist_y_given_by(y, self.by)

            artists = self._plot(ax, y, column_num=i, stacking_id=stacking_id, **kwds)

            # when by is applied, show title for subplots to know which group it is
            if self.by is not None:
                ax.set_title(pprint_thing(label))

            self._append_legend_handles_labels(artists[0], label)

    def _make_plot_keywords(self, kwds: dict[str, Any], y: np.ndarray) -> None:
        """merge BoxPlot/KdePlot properties to passed kwds"""
        # y is required for KdePlot
        kwds["bottom"] = self.bottom
        kwds["bins"] = self.bins

    @final
    @staticmethod
    def _get_column_weights(weights, i: int, y):
        # We allow weights to be a multi-dimensional array, e.g. a (10, 2) array,
        # and each sub-array (10,) will be called in each iteration. If users only
        # provide 1D array, we assume the same weights is used for all iterations
        if weights is not None:
            if np.ndim(weights) != 1 and np.shape(weights)[-1] != 1:
                try:
                    weights = weights[:, i]
                except IndexError as err:
                    raise ValueError(
                        "weights must have the same shape as data, "
                        "or be a single column"
                    ) from err
            weights = weights[~isna(y)]
        return weights

    def _post_plot_logic(self, ax: Axes, data) -> None:
        if self.orientation == "horizontal":
            # error: Argument 1 to "set_xlabel" of "_AxesBase" has incompatible
            # type "Hashable"; expected "str"
            ax.set_xlabel(
                "Frequency"
                if self.xlabel is None
                else self.xlabel  # type: ignore[arg-type]
            )
            ax.set_ylabel(self.ylabel)  # type: ignore[arg-type]
        else:
            ax.set_xlabel(self.xlabel)  # type: ignore[arg-type]
            ax.set_ylabel(
                "Frequency"
                if self.ylabel is None
                else self.ylabel  # type: ignore[arg-type]
            )

    @property
    def orientation(self) -> PlottingOrientation:
        if self.kwds.get("orientation", None) == "horizontal":
            return "horizontal"
        else:
            return "vertical"


class KdePlot(HistPlot):
    @property
    def _kind(self) -> Literal["kde"]:
        return "kde"

    @property
    def orientation(self) -> Literal["vertical"]:
        return "vertical"

    def __init__(
        self, data, bw_method=None, ind=None, *, weights=None, **kwargs
    ) -> None:
        # Do not call LinePlot.__init__ which may fill nan
        MPLPlot.__init__(self, data, **kwargs)  # pylint: disable=non-parent-init-called
        self.bw_method = bw_method
        self.ind = ind
        self.weights = weights

    @staticmethod
    def _get_ind(y: np.ndarray, ind):
        if ind is None:
            # np.nanmax() and np.nanmin() ignores the missing values
            sample_range = np.nanmax(y) - np.nanmin(y)
            ind = np.linspace(
                np.nanmin(y) - 0.5 * sample_range,
                np.nanmax(y) + 0.5 * sample_range,
                1000,
            )
        elif is_integer(ind):
            sample_range = np.nanmax(y) - np.nanmin(y)
            ind = np.linspace(
                np.nanmin(y) - 0.5 * sample_range,
                np.nanmax(y) + 0.5 * sample_range,
                ind,
            )
        return ind

    @classmethod
    # error: Signature of "_plot" incompatible with supertype "MPLPlot"
    def _plot(  #  type: ignore[override]
        cls,
        ax: Axes,
        y: np.ndarray,
        style=None,
        bw_method=None,
        ind=None,
        column_num=None,
        stacking_id: int | None = None,
        **kwds,
    ):
        from scipy.stats import gaussian_kde

        y = remove_na_arraylike(y)
        gkde = gaussian_kde(y, bw_method=bw_method)

        y = gkde.evaluate(ind)
        lines = MPLPlot._plot(ax, ind, y, style=style, **kwds)
        return lines

    def _make_plot_keywords(self, kwds: dict[str, Any], y: np.ndarray) -> None:
        kwds["bw_method"] = self.bw_method
        kwds["ind"] = type(self)._get_ind(y, ind=self.ind)

    def _post_plot_logic(self, ax: Axes, data) -> None:
        ax.set_ylabel("Density")


def _grouped_plot(
    plotf,
    data: Series | DataFrame,
    column=None,
    by=None,
    numeric_only: bool = True,
    figsize: tuple[float, float] | None = None,
    sharex: bool = True,
    sharey: bool = True,
    layout=None,
    rot: float = 0,
    ax=None,
    **kwargs,
):
    # error: Non-overlapping equality check (left operand type: "Optional[Tuple[float,
    # float]]", right operand type: "Literal['default']")
    if figsize == "default":  # type: ignore[comparison-overlap]
        # allowed to specify mpl default with 'default'
        raise ValueError(
            "figsize='default' is no longer supported. "
            "Specify figure size by tuple instead"
        )

    grouped = data.groupby(by)
    if column is not None:
        grouped = grouped[column]

    naxes = len(grouped)
    fig, axes = create_subplots(
        naxes=naxes, figsize=figsize, sharex=sharex, sharey=sharey, ax=ax, layout=layout
    )

    _axes = flatten_axes(axes)

    for i, (key, group) in enumerate(grouped):
        ax = _axes[i]
        if numeric_only and isinstance(group, ABCDataFrame):
            group = group._get_numeric_data()
        plotf(group, ax, **kwargs)
        ax.set_title(pprint_thing(key))

    return fig, axes


def _grouped_hist(
    data: Series | DataFrame,
    column=None,
    by=None,
    ax=None,
    bins: int = 50,
    figsize: tuple[float, float] | None = None,
    layout=None,
    sharex: bool = False,
    sharey: bool = False,
    rot: float = 90,
    grid: bool = True,
    xlabelsize: int | None = None,
    xrot=None,
    ylabelsize: int | None = None,
    yrot=None,
    legend: bool = False,
    **kwargs,
):
    """
    Grouped histogram

    Parameters
    ----------
    data : Series/DataFrame
    column : object, optional
    by : object, optional
    ax : axes, optional
    bins : int, default 50
    figsize : tuple, optional
    layout : optional
    sharex : bool, default False
    sharey : bool, default False
    rot : float, default 90
    grid : bool, default True
    legend: : bool, default False
    kwargs : dict, keyword arguments passed to matplotlib.Axes.hist

    Returns
    -------
    collection of Matplotlib Axes
    """
    if legend:
        assert "label" not in kwargs
        if data.ndim == 1:
            kwargs["label"] = data.name
        elif column is None:
            kwargs["label"] = data.columns
        else:
            kwargs["label"] = column

    def plot_group(group, ax) -> None:
        ax.hist(group.dropna().values, bins=bins, **kwargs)
        if legend:
            ax.legend()

    if xrot is None:
        xrot = rot

    fig, axes = _grouped_plot(
        plot_group,
        data,
        column=column,
        by=by,
        sharex=sharex,
        sharey=sharey,
        ax=ax,
        figsize=figsize,
        layout=layout,
        rot=rot,
    )

    set_ticks_props(
        axes, xlabelsize=xlabelsize, xrot=xrot, ylabelsize=ylabelsize, yrot=yrot
    )

    maybe_adjust_figure(
        fig, bottom=0.15, top=0.9, left=0.1, right=0.9, hspace=0.5, wspace=0.3
    )
    return axes


def hist_series(
    self: Series,
    by=None,
    ax=None,
    grid: bool = True,
    xlabelsize: int | None = None,
    xrot=None,
    ylabelsize: int | None = None,
    yrot=None,
    figsize: tuple[float, float] | None = None,
    bins: int = 10,
    legend: bool = False,
    **kwds,
):
    import matplotlib.pyplot as plt

    if legend and "label" in kwds:
        raise ValueError("Cannot use both legend and label")

    if by is None:
        if kwds.get("layout", None) is not None:
            raise ValueError("The 'layout' keyword is not supported when 'by' is None")
        # hack until the plotting interface is a bit more unified
        fig = kwds.pop(
            "figure", plt.gcf() if plt.get_fignums() else plt.figure(figsize=figsize)
        )
        if figsize is not None and tuple(figsize) != tuple(fig.get_size_inches()):
            fig.set_size_inches(*figsize, forward=True)
        if ax is None:
            ax = fig.gca()
        elif ax.get_figure() != fig:
            raise AssertionError("passed axis not bound to passed figure")
        values = self.dropna().values
        if legend:
            kwds["label"] = self.name
        ax.hist(values, bins=bins, **kwds)
        if legend:
            ax.legend()
        ax.grid(grid)
        axes = np.array([ax])

        # error: Argument 1 to "set_ticks_props" has incompatible type "ndarray[Any,
        # dtype[Any]]"; expected "Axes | Sequence[Axes]"
        set_ticks_props(
            axes,  # type: ignore[arg-type]
            xlabelsize=xlabelsize,
            xrot=xrot,
            ylabelsize=ylabelsize,
            yrot=yrot,
        )

    else:
        if "figure" in kwds:
            raise ValueError(
                "Cannot pass 'figure' when using the "
                "'by' argument, since a new 'Figure' instance will be created"
            )
        axes = _grouped_hist(
            self,
            by=by,
            ax=ax,
            grid=grid,
            figsize=figsize,
            bins=bins,
            xlabelsize=xlabelsize,
            xrot=xrot,
            ylabelsize=ylabelsize,
            yrot=yrot,
            legend=legend,
            **kwds,
        )

    if hasattr(axes, "ndim"):
        if axes.ndim == 1 and len(axes) == 1:
            return axes[0]
    return axes


def hist_frame(
    data: DataFrame,
    column=None,
    by=None,
    grid: bool = True,
    xlabelsize: int | None = None,
    xrot=None,
    ylabelsize: int | None = None,
    yrot=None,
    ax=None,
    sharex: bool = False,
    sharey: bool = False,
    figsize: tuple[float, float] | None = None,
    layout=None,
    bins: int = 10,
    legend: bool = False,
    **kwds,
):
    if legend and "label" in kwds:
        raise ValueError("Cannot use both legend and label")
    if by is not None:
        axes = _grouped_hist(
            data,
            column=column,
            by=by,
            ax=ax,
            grid=grid,
            figsize=figsize,
            sharex=sharex,
            sharey=sharey,
            layout=layout,
            bins=bins,
            xlabelsize=xlabelsize,
            xrot=xrot,
            ylabelsize=ylabelsize,
            yrot=yrot,
            legend=legend,
            **kwds,
        )
        return axes

    if column is not None:
        if not isinstance(column, (list, np.ndarray, ABCIndex)):
            column = [column]
        data = data[column]
    # GH32590
    data = data.select_dtypes(
        include=(np.number, "datetime64", "datetimetz"), exclude="timedelta"
    )
    naxes = len(data.columns)

    if naxes == 0:
        raise ValueError(
            "hist method requires numerical or datetime columns, nothing to plot."
        )

    fig, axes = create_subplots(
        naxes=naxes,
        ax=ax,
        squeeze=False,
        sharex=sharex,
        sharey=sharey,
        figsize=figsize,
        layout=layout,
    )
    _axes = flatten_axes(axes)

    can_set_label = "label" not in kwds

    for i, col in enumerate(data.columns):
        ax = _axes[i]
        if legend and can_set_label:
            kwds["label"] = col
        ax.hist(data[col].dropna().values, bins=bins, **kwds)
        ax.set_title(col)
        ax.grid(grid)
        if legend:
            ax.legend()

    set_ticks_props(
        axes, xlabelsize=xlabelsize, xrot=xrot, ylabelsize=ylabelsize, yrot=yrot
    )
    maybe_adjust_figure(fig, wspace=0.3, hspace=0.3)

    return axes
```
