## Supplementary software v0.2.1 for "Virtual control arms for paediatric myopia trials: external validation of axial-elongation models": misc.py

```
from __future__ import annotations

import random
from typing import TYPE_CHECKING

from matplotlib import patches
import matplotlib.lines as mlines
import numpy as np

from pandas.core.dtypes.missing import notna

from pandas.io.formats.printing import pprint_thing
from pandas.plotting._matplotlib.style import get_standard_colors
from pandas.plotting._matplotlib.tools import (
    create_subplots,
    do_adjust_figure,
    maybe_adjust_figure,
    set_ticks_props,
)

if TYPE_CHECKING:
    from collections.abc import Hashable

    from matplotlib.axes import Axes
    from matplotlib.figure import Figure

    from pandas import (
        DataFrame,
        Index,
        Series,
    )


def scatter_matrix(
    frame: DataFrame,
    alpha: float = 0.5,
    figsize: tuple[float, float] | None = None,
    ax=None,
    grid: bool = False,
    diagonal: str = "hist",
    marker: str = ".",
    density_kwds=None,
    hist_kwds=None,
    range_padding: float = 0.05,
    **kwds,
):
    df = frame._get_numeric_data()
    n = df.columns.size
    naxes = n * n
    fig, axes = create_subplots(naxes=naxes, figsize=figsize, ax=ax, squeeze=False)

    # no gaps between subplots
    maybe_adjust_figure(fig, wspace=0, hspace=0)

    mask = notna(df)

    marker = _get_marker_compat(marker)

    hist_kwds = hist_kwds or {}
    density_kwds = density_kwds or {}

    # GH 14855
    kwds.setdefault("edgecolors", "none")

    boundaries_list = []
    for a in df.columns:
        values = df[a].values[mask[a].values]
        rmin_, rmax_ = np.min(values), np.max(values)
        rdelta_ext = (rmax_ - rmin_) * range_padding / 2
        boundaries_list.append((rmin_ - rdelta_ext, rmax_ + rdelta_ext))

    for i, a in enumerate(df.columns):
        for j, b in enumerate(df.columns):
            ax = axes[i, j]

            if i == j:
                values = df[a].values[mask[a].values]

                # Deal with the diagonal by drawing a histogram there.
                if diagonal == "hist":
                    ax.hist(values, **hist_kwds)

                elif diagonal in ("kde", "density"):
                    from scipy.stats import gaussian_kde

                    y = values
                    gkde = gaussian_kde(y)
                    ind = np.linspace(y.min(), y.max(), 1000)
                    ax.plot(ind, gkde.evaluate(ind), **density_kwds)

                ax.set_xlim(boundaries_list[i])

            else:
                common = (mask[a] & mask[b]).values

                ax.scatter(
                    df[b][common], df[a][common], marker=marker, alpha=alpha, **kwds
                )

                ax.set_xlim(boundaries_list[j])
                ax.set_ylim(boundaries_list[i])

            ax.set_xlabel(b)
            ax.set_ylabel(a)

            if j != 0:
                ax.yaxis.set_visible(False)
            if i != n - 1:
                ax.xaxis.set_visible(False)

    if len(df.columns) > 1:
        lim1 = boundaries_list[0]
        locs = axes[0][1].yaxis.get_majorticklocs()
        locs = locs[(lim1[0] <= locs) & (locs <= lim1[1])]
        adj = (locs - lim1[0]) / (lim1[1] - lim1[0])

        lim0 = axes[0][0].get_ylim()
        adj = adj * (lim0[1] - lim0[0]) + lim0[0]
        axes[0][0].yaxis.set_ticks(adj)

        if np.all(locs == locs.astype(int)):
            # if all ticks are int
            locs = locs.astype(int)
        axes[0][0].yaxis.set_ticklabels(locs)

    set_ticks_props(axes, xlabelsize=8, xrot=90, ylabelsize=8, yrot=0)

    return axes


def _get_marker_compat(marker):
    if marker not in mlines.lineMarkers:
        return "o"
    return marker


def radviz(
    frame: DataFrame,
    class_column,
    ax: Axes | None = None,
    color=None,
    colormap=None,
    **kwds,
) -> Axes:
    import matplotlib.pyplot as plt

    def normalize(series):
        a = min(series)
        b = max(series)
        return (series - a) / (b - a)

    n = len(frame)
    classes = frame[class_column].drop_duplicates()
    class_col = frame[class_column]
    df = frame.drop(class_column, axis=1).apply(normalize)

    if ax is None:
        ax = plt.gca()
        ax.set_xlim(-1, 1)
        ax.set_ylim(-1, 1)

    to_plot: dict[Hashable, list[list]] = {}
    colors = get_standard_colors(
        num_colors=len(classes), colormap=colormap, color_type="random", color=color
    )

    for kls in classes:
        to_plot[kls] = [[], []]

    m = len(frame.columns) - 1
    s = np.array(
        [(np.cos(t), np.sin(t)) for t in [2 * np.pi * (i / m) for i in range(m)]]
    )

    for i in range(n):
        row = df.iloc[i].values
        row_ = np.repeat(np.expand_dims(row, axis=1), 2, axis=1)
        y = (s * row_).sum(axis=0) / row.sum()
        kls = class_col.iat[i]
        to_plot[kls][0].append(y[0])
        to_plot[kls][1].append(y[1])

    for i, kls in enumerate(classes):
        ax.scatter(
            to_plot[kls][0],
            to_plot[kls][1],
            color=colors[i],
            label=pprint_thing(kls),
            **kwds,
        )
    ax.legend()

    ax.add_patch(patches.Circle((0.0, 0.0), radius=1.0, facecolor="none"))

    for xy, name in zip(s, df.columns):
        ax.add_patch(patches.Circle(xy, radius=0.025, facecolor="gray"))

        if xy[0] < 0.0 and xy[1] < 0.0:
            ax.text(
                xy[0] - 0.025, xy[1] - 0.025, name, ha="right", va="top", size="small"
            )
        elif xy[0] < 0.0 <= xy[1]:
            ax.text(
                xy[0] - 0.025,
                xy[1] + 0.025,
                name,
                ha="right",
                va="bottom",
                size="small",
            )
        elif xy[1] < 0.0 <= xy[0]:
            ax.text(
                xy[0] + 0.025, xy[1] - 0.025, name, ha="left", va="top", size="small"
            )
        elif xy[0] >= 0.0 and xy[1] >= 0.0:
            ax.text(
                xy[0] + 0.025, xy[1] + 0.025, name, ha="left", va="bottom", size="small"
            )

    ax.axis("equal")
    return ax


def andrews_curves(
    frame: DataFrame,
    class_column,
    ax: Axes | None = None,
    samples: int = 200,
    color=None,
    colormap=None,
    **kwds,
) -> Axes:
    import matplotlib.pyplot as plt

    def function(amplitudes):
        def f(t):
            x1 = amplitudes[0]
            result = x1 / np.sqrt(2.0)

            # Take the rest of the coefficients and resize them
            # appropriately. Take a copy of amplitudes as otherwise numpy
            # deletes the element from amplitudes itself.
            coeffs = np.delete(np.copy(amplitudes), 0)
            coeffs = np.resize(coeffs, (int((coeffs.size + 1) / 2), 2))

            # Generate the harmonics and arguments for the sin and cos
            # functions.
            harmonics = np.arange(0, coeffs.shape[0]) + 1
            trig_args = np.outer(harmonics, t)

            result += np.sum(
                coeffs[:, 0, np.newaxis] * np.sin(trig_args)
                + coeffs[:, 1, np.newaxis] * np.cos(trig_args),
                axis=0,
            )
            return result

        return f

    n = len(frame)
    class_col = frame[class_column]
    classes = frame[class_column].drop_duplicates()
    df = frame.drop(class_column, axis=1)
    t = np.linspace(-np.pi, np.pi, samples)
    used_legends: set[str] = set()

    color_values = get_standard_colors(
        num_colors=len(classes), colormap=colormap, color_type="random", color=color
    )
    colors = dict(zip(classes, color_values))
    if ax is None:
        ax = plt.gca()
        ax.set_xlim(-np.pi, np.pi)
    for i in range(n):
        row = df.iloc[i].values
        f = function(row)
        y = f(t)
        kls = class_col.iat[i]
        label = pprint_thing(kls)
        if label not in used_legends:
            used_legends.add(label)
            ax.plot(t, y, color=colors[kls], label=label, **kwds)
        else:
            ax.plot(t, y, color=colors[kls], **kwds)

    ax.legend(loc="upper right")
    ax.grid()
    return ax


def bootstrap_plot(
    series: Series,
    fig: Figure | None = None,
    size: int = 50,
    samples: int = 500,
    **kwds,
) -> Figure:
    import matplotlib.pyplot as plt

    # TODO: is the failure mentioned below still relevant?
    # random.sample(ndarray, int) fails on python 3.3, sigh
    data = list(series.values)
    samplings = [random.sample(data, size) for _ in range(samples)]

    means = np.array([np.mean(sampling) for sampling in samplings])
    medians = np.array([np.median(sampling) for sampling in samplings])
    midranges = np.array(
        [(min(sampling) + max(sampling)) * 0.5 for sampling in samplings]
    )
    if fig is None:
        fig = plt.figure()
    x = list(range(samples))
    axes = []
    ax1 = fig.add_subplot(2, 3, 1)
    ax1.set_xlabel("Sample")
    axes.append(ax1)
    ax1.plot(x, means, **kwds)
    ax2 = fig.add_subplot(2, 3, 2)
    ax2.set_xlabel("Sample")
    axes.append(ax2)
    ax2.plot(x, medians, **kwds)
    ax3 = fig.add_subplot(2, 3, 3)
    ax3.set_xlabel("Sample")
    axes.append(ax3)
    ax3.plot(x, midranges, **kwds)
    ax4 = fig.add_subplot(2, 3, 4)
    ax4.set_xlabel("Mean")
    axes.append(ax4)
    ax4.hist(means, **kwds)
    ax5 = fig.add_subplot(2, 3, 5)
    ax5.set_xlabel("Median")
    axes.append(ax5)
    ax5.hist(medians, **kwds)
    ax6 = fig.add_subplot(2, 3, 6)
    ax6.set_xlabel("Midrange")
    axes.append(ax6)
    ax6.hist(midranges, **kwds)
    for axis in axes:
        plt.setp(axis.get_xticklabels(), fontsize=8)
        plt.setp(axis.get_yticklabels(), fontsize=8)
    if do_adjust_figure(fig):
        plt.tight_layout()
    return fig


def parallel_coordinates(
    frame: DataFrame,
    class_column,
    cols=None,
    ax: Axes | None = None,
    color=None,
    use_columns: bool = False,
    xticks=None,
    colormap=None,
    axvlines: bool = True,
    axvlines_kwds=None,
    sort_labels: bool = False,
    **kwds,
) -> Axes:
    import matplotlib.pyplot as plt

    if axvlines_kwds is None:
        axvlines_kwds = {"linewidth": 1, "color": "black"}

    n = len(frame)
    classes = frame[class_column].drop_duplicates()
    class_col = frame[class_column]

    if cols is None:
        df = frame.drop(class_column, axis=1)
    else:
        df = frame[cols]

    used_legends: set[str] = set()

    ncols = len(df.columns)

    # determine values to use for xticks
    x: list[int] | Index
    if use_columns is True:
        if not np.all(np.isreal(list(df.columns))):
            raise ValueError("Columns must be numeric to be used as xticks")
        x = df.columns
    elif xticks is not None:
        if not np.all(np.isreal(xticks)):
            raise ValueError("xticks specified must be numeric")
        if len(xticks) != ncols:
            raise ValueError("Length of xticks must match number of columns")
        x = xticks
    else:
        x = list(range(ncols))

    if ax is None:
        ax = plt.gca()

    color_values = get_standard_colors(
        num_colors=len(classes), colormap=colormap, color_type="random", color=color
    )

    if sort_labels:
        classes = sorted(classes)
        color_values = sorted(color_values)
    colors = dict(zip(classes, color_values))

    for i in range(n):
        y = df.iloc[i].values
        kls = class_col.iat[i]
        label = pprint_thing(kls)
        if label not in used_legends:
            used_legends.add(label)
            ax.plot(x, y, color=colors[kls], label=label, **kwds)
        else:
            ax.plot(x, y, color=colors[kls], **kwds)

    if axvlines:
        for i in x:
            ax.axvline(i, **axvlines_kwds)

    ax.set_xticks(x)
    ax.set_xticklabels(df.columns)
    ax.set_xlim(x[0], x[-1])
    ax.legend(loc="upper right")
    ax.grid()
    return ax


def lag_plot(series: Series, lag: int = 1, ax: Axes | None = None, **kwds) -> Axes:
    # workaround because `c='b'` is hardcoded in matplotlib's scatter method
    import matplotlib.pyplot as plt

    kwds.setdefault("c", plt.rcParams["patch.facecolor"])

    data = series.values
    y1 = data[:-lag]
    y2 = data[lag:]
    if ax is None:
        ax = plt.gca()
    ax.set_xlabel("y(t)")
    ax.set_ylabel(f"y(t + {lag})")
    ax.scatter(y1, y2, **kwds)
    return ax


def autocorrelation_plot(series: Series, ax: Axes | None = None, **kwds) -> Axes:
    import matplotlib.pyplot as plt

    n = len(series)
    data = np.asarray(series)
    if ax is None:
        ax = plt.gca()
        ax.set_xlim(1, n)
        ax.set_ylim(-1.0, 1.0)
    mean = np.mean(data)
    c0 = np.sum((data - mean) ** 2) / n

    def r(h):
        return ((data[: n - h] - mean) * (data[h:] - mean)).sum() / n / c0

    x = np.arange(n) + 1
    y = [r(loc) for loc in x]
    z95 = 1.959963984540054
    z99 = 2.5758293035489004
    ax.axhline(y=z99 / np.sqrt(n), linestyle="--", color="grey")
    ax.axhline(y=z95 / np.sqrt(n), color="grey")
    ax.axhline(y=0.0, color="black")
    ax.axhline(y=-z95 / np.sqrt(n), color="grey")
    ax.axhline(y=-z99 / np.sqrt(n), linestyle="--", color="grey")
    ax.set_xlabel("Lag")
    ax.set_ylabel("Autocorrelation")
    ax.plot(x, y, **kwds)
    if "label" in kwds:
        ax.legend()
    ax.grid()
    return ax


def unpack_single_str_list(keys):
    # GH 42795
    if isinstance(keys, list) and len(keys) == 1:
        keys = keys[0]
    return keys
```
