## Supplementary software v0.2.1 for "Virtual control arms for paediatric myopia trials: external validation of axial-elongation models": style.py

```
from __future__ import annotations

from collections.abc import (
    Collection,
    Iterator,
)
import itertools
from typing import (
    TYPE_CHECKING,
    cast,
)
import warnings

import matplotlib as mpl
import matplotlib.colors
import numpy as np

from pandas._typing import MatplotlibColor as Color
from pandas.util._exceptions import find_stack_level

from pandas.core.dtypes.common import is_list_like

import pandas.core.common as com

if TYPE_CHECKING:
    from matplotlib.colors import Colormap


def get_standard_colors(
    num_colors: int,
    colormap: Colormap | None = None,
    color_type: str = "default",
    color: dict[str, Color] | Color | Collection[Color] | None = None,
):
    """
    Get standard colors based on `colormap`, `color_type` or `color` inputs.

    Parameters
    ----------
    num_colors : int
        Minimum number of colors to be returned.
        Ignored if `color` is a dictionary.
    colormap : :py:class:`matplotlib.colors.Colormap`, optional
        Matplotlib colormap.
        When provided, the resulting colors will be derived from the colormap.
    color_type : {"default", "random"}, optional
        Type of colors to derive. Used if provided `color` and `colormap` are None.
        Ignored if either `color` or `colormap` are not None.
    color : dict or str or sequence, optional
        Color(s) to be used for deriving sequence of colors.
        Can be either be a dictionary, or a single color (single color string,
        or sequence of floats representing a single color),
        or a sequence of colors.

    Returns
    -------
    dict or list
        Standard colors. Can either be a mapping if `color` was a dictionary,
        or a list of colors with a length of `num_colors` or more.

    Warns
    -----
    UserWarning
        If both `colormap` and `color` are provided.
        Parameter `color` will override.
    """
    if isinstance(color, dict):
        return color

    colors = _derive_colors(
        color=color,
        colormap=colormap,
        color_type=color_type,
        num_colors=num_colors,
    )

    return list(_cycle_colors(colors, num_colors=num_colors))


def _derive_colors(
    *,
    color: Color | Collection[Color] | None,
    colormap: str | Colormap | None,
    color_type: str,
    num_colors: int,
) -> list[Color]:
    """
    Derive colors from either `colormap`, `color_type` or `color` inputs.

    Get a list of colors either from `colormap`, or from `color`,
    or from `color_type` (if both `colormap` and `color` are None).

    Parameters
    ----------
    color : str or sequence, optional
        Color(s) to be used for deriving sequence of colors.
        Can be either be a single color (single color string, or sequence of floats
        representing a single color), or a sequence of colors.
    colormap : :py:class:`matplotlib.colors.Colormap`, optional
        Matplotlib colormap.
        When provided, the resulting colors will be derived from the colormap.
    color_type : {"default", "random"}, optional
        Type of colors to derive. Used if provided `color` and `colormap` are None.
        Ignored if either `color` or `colormap`` are not None.
    num_colors : int
        Number of colors to be extracted.

    Returns
    -------
    list
        List of colors extracted.

    Warns
    -----
    UserWarning
        If both `colormap` and `color` are provided.
        Parameter `color` will override.
    """
    if color is None and colormap is not None:
        return _get_colors_from_colormap(colormap, num_colors=num_colors)
    elif color is not None:
        if colormap is not None:
            warnings.warn(
                "'color' and 'colormap' cannot be used simultaneously. Using 'color'",
                stacklevel=find_stack_level(),
            )
        return _get_colors_from_color(color)
    else:
        return _get_colors_from_color_type(color_type, num_colors=num_colors)


def _cycle_colors(colors: list[Color], num_colors: int) -> Iterator[Color]:
    """Cycle colors until achieving max of `num_colors` or length of `colors`.

    Extra colors will be ignored by matplotlib if there are more colors
    than needed and nothing needs to be done here.
    """
    max_colors = max(num_colors, len(colors))
    yield from itertools.islice(itertools.cycle(colors), max_colors)


def _get_colors_from_colormap(
    colormap: str | Colormap,
    num_colors: int,
) -> list[Color]:
    """Get colors from colormap."""
    cmap = _get_cmap_instance(colormap)
    return [cmap(num) for num in np.linspace(0, 1, num=num_colors)]


def _get_cmap_instance(colormap: str | Colormap) -> Colormap:
    """Get instance of matplotlib colormap."""
    if isinstance(colormap, str):
        cmap = colormap
        colormap = mpl.colormaps[colormap]
        if colormap is None:
            raise ValueError(f"Colormap {cmap} is not recognized")
    return colormap


def _get_colors_from_color(
    color: Color | Collection[Color],
) -> list[Color]:
    """Get colors from user input color."""
    if len(color) == 0:
        raise ValueError(f"Invalid color argument: {color}")

    if _is_single_color(color):
        color = cast(Color, color)
        return [color]

    color = cast(Collection[Color], color)
    return list(_gen_list_of_colors_from_iterable(color))


def _is_single_color(color: Color | Collection[Color]) -> bool:
    """Check if `color` is a single color, not a sequence of colors.

    Single color is of these kinds:
        - Named color "red", "C0", "firebrick"
        - Alias "g"
        - Sequence of floats, such as (0.1, 0.2, 0.3) or (0.1, 0.2, 0.3, 0.4).

    See Also
    --------
    _is_single_string_color
    """
    if isinstance(color, str) and _is_single_string_color(color):
        # GH #36972
        return True

    if _is_floats_color(color):
        return True

    return False


def _gen_list_of_colors_from_iterable(color: Collection[Color]) -> Iterator[Color]:
    """
    Yield colors from string of several letters or from collection of colors.
    """
    for x in color:
        if _is_single_color(x):
            yield x
        else:
            raise ValueError(f"Invalid color {x}")


def _is_floats_color(color: Color | Collection[Color]) -> bool:
    """Check if color comprises a sequence of floats representing color."""
    return bool(
        is_list_like(color)
        and (len(color) == 3 or len(color) == 4)
        and all(isinstance(x, (int, float)) for x in color)
    )


def _get_colors_from_color_type(color_type: str, num_colors: int) -> list[Color]:
    """Get colors from user input color type."""
    if color_type == "default":
        return _get_default_colors(num_colors)
    elif color_type == "random":
        return _get_random_colors(num_colors)
    else:
        raise ValueError("color_type must be either 'default' or 'random'")


def _get_default_colors(num_colors: int) -> list[Color]:
    """Get `num_colors` of default colors from matplotlib rc params."""
    import matplotlib.pyplot as plt

    colors = [c["color"] for c in plt.rcParams["axes.prop_cycle"]]
    return colors[0:num_colors]


def _get_random_colors(num_colors: int) -> list[Color]:
    """Get `num_colors` of random colors."""
    return [_random_color(num) for num in range(num_colors)]


def _random_color(column: int) -> list[float]:
    """Get a random color represented as a list of length 3"""
    # GH17525 use common._random_state to avoid resetting the seed
    rs = com.random_state(column)
    return rs.rand(3).tolist()


def _is_single_string_color(color: Color) -> bool:
    """Check if `color` is a single string color.

    Examples of single string colors:
        - 'r'
        - 'g'
        - 'red'
        - 'green'
        - 'C3'
        - 'firebrick'

    Parameters
    ----------
    color : Color
        Color string or sequence of floats.

    Returns
    -------
    bool
        True if `color` looks like a valid color.
        False otherwise.
    """
    conv = matplotlib.colors.ColorConverter()
    try:
        # error: Argument 1 to "to_rgba" of "ColorConverter" has incompatible type
        # "str | Sequence[float]"; expected "tuple[float, float, float] | ..."
        conv.to_rgba(color)  # type: ignore[arg-type]
    except ValueError:
        return False
    else:
        return True
```
