## Supplementary software v0.2.1 for "Virtual control arms for paediatric myopia trials: external validation of axial-elongation models": timeseries.py

```
# TODO: Use the fact that axis can have units to simplify the process

from __future__ import annotations

import functools
from typing import (
    TYPE_CHECKING,
    Any,
    cast,
)
import warnings

import numpy as np

from pandas._libs.tslibs import (
    BaseOffset,
    Period,
    to_offset,
)
from pandas._libs.tslibs.dtypes import (
    OFFSET_TO_PERIOD_FREQSTR,
    FreqGroup,
)

from pandas.core.dtypes.generic import (
    ABCDatetimeIndex,
    ABCPeriodIndex,
    ABCTimedeltaIndex,
)

from pandas.io.formats.printing import pprint_thing
from pandas.plotting._matplotlib.converter import (
    TimeSeries_DateFormatter,
    TimeSeries_DateLocator,
    TimeSeries_TimedeltaFormatter,
)
from pandas.tseries.frequencies import (
    get_period_alias,
    is_subperiod,
    is_superperiod,
)

if TYPE_CHECKING:
    from datetime import timedelta

    from matplotlib.axes import Axes

    from pandas._typing import NDFrameT

    from pandas import (
        DataFrame,
        DatetimeIndex,
        Index,
        PeriodIndex,
        Series,
    )

# ---------------------------------------------------------------------
# Plotting functions and monkey patches


def maybe_resample(series: Series, ax: Axes, kwargs: dict[str, Any]):
    # resample against axes freq if necessary

    if "how" in kwargs:
        raise ValueError(
            "'how' is not a valid keyword for plotting functions. If plotting "
            "multiple objects on shared axes, resample manually first."
        )

    freq, ax_freq = _get_freq(ax, series)

    if freq is None:  # pragma: no cover
        raise ValueError("Cannot use dynamic axis without frequency info")

    # Convert DatetimeIndex to PeriodIndex
    if isinstance(series.index, ABCDatetimeIndex):
        series = series.to_period(freq=freq)

    if ax_freq is not None and freq != ax_freq:
        if is_superperiod(freq, ax_freq):  # upsample input
            series = series.copy()
            # error: "Index" has no attribute "asfreq"
            series.index = series.index.asfreq(  # type: ignore[attr-defined]
                ax_freq, how="s"
            )
            freq = ax_freq
        elif _is_sup(freq, ax_freq):  # one is weekly
            # Resampling with PeriodDtype is deprecated, so we convert to
            #  DatetimeIndex, resample, then convert back.
            ser_ts = series.to_timestamp()
            ser_d = ser_ts.resample("D").last().dropna()
            ser_freq = ser_d.resample(ax_freq).last().dropna()
            series = ser_freq.to_period(ax_freq)
            freq = ax_freq
        elif is_subperiod(freq, ax_freq) or _is_sub(freq, ax_freq):
            _upsample_others(ax, freq, kwargs)
        else:  # pragma: no cover
            raise ValueError("Incompatible frequency conversion")
    return freq, series


def _is_sub(f1: str, f2: str) -> bool:
    return (f1.startswith("W") and is_subperiod("D", f2)) or (
        f2.startswith("W") and is_subperiod(f1, "D")
    )


def _is_sup(f1: str, f2: str) -> bool:
    return (f1.startswith("W") and is_superperiod("D", f2)) or (
        f2.startswith("W") and is_superperiod(f1, "D")
    )


def _upsample_others(ax: Axes, freq: BaseOffset, kwargs: dict[str, Any]) -> None:
    legend = ax.get_legend()
    lines, labels = _replot_ax(ax, freq)
    _replot_ax(ax, freq)

    other_ax = None
    if hasattr(ax, "left_ax"):
        other_ax = ax.left_ax
    if hasattr(ax, "right_ax"):
        other_ax = ax.right_ax

    if other_ax is not None:
        rlines, rlabels = _replot_ax(other_ax, freq)
        lines.extend(rlines)
        labels.extend(rlabels)

    if legend is not None and kwargs.get("legend", True) and len(lines) > 0:
        title: str | None = legend.get_title().get_text()
        if title == "None":
            title = None
        ax.legend(lines, labels, loc="best", title=title)


def _replot_ax(ax: Axes, freq: BaseOffset):
    data = getattr(ax, "_plot_data", None)

    # clear current axes and data
    # TODO #54485
    ax._plot_data = []  # type: ignore[attr-defined]
    ax.clear()

    decorate_axes(ax, freq)

    lines = []
    labels = []
    if data is not None:
        for series, plotf, kwds in data:
            series = series.copy()
            idx = series.index.asfreq(freq, how="S")
            series.index = idx
            # TODO #54485
            ax._plot_data.append((series, plotf, kwds))  # type: ignore[attr-defined]

            # for tsplot
            if isinstance(plotf, str):
                from pandas.plotting._matplotlib import PLOT_CLASSES

                plotf = PLOT_CLASSES[plotf]._plot

            lines.append(plotf(ax, series.index._mpl_repr(), series.values, **kwds)[0])
            labels.append(pprint_thing(series.name))

    return lines, labels


def decorate_axes(ax: Axes, freq: BaseOffset) -> None:
    """Initialize axes for time-series plotting"""
    if not hasattr(ax, "_plot_data"):
        # TODO #54485
        ax._plot_data = []  # type: ignore[attr-defined]

    # TODO #54485
    ax.freq = freq  # type: ignore[attr-defined]
    xaxis = ax.get_xaxis()
    # TODO #54485
    xaxis.freq = freq  # type: ignore[attr-defined]


def _get_ax_freq(ax: Axes):
    """
    Get the freq attribute of the ax object if set.
    Also checks shared axes (eg when using secondary yaxis, sharex=True
    or twinx)
    """
    ax_freq = getattr(ax, "freq", None)
    if ax_freq is None:
        # check for left/right ax in case of secondary yaxis
        if hasattr(ax, "left_ax"):
            ax_freq = getattr(ax.left_ax, "freq", None)
        elif hasattr(ax, "right_ax"):
            ax_freq = getattr(ax.right_ax, "freq", None)
    if ax_freq is None:
        # check if a shared ax (sharex/twinx) has already freq set
        shared_axes = ax.get_shared_x_axes().get_siblings(ax)
        if len(shared_axes) > 1:
            for shared_ax in shared_axes:
                ax_freq = getattr(shared_ax, "freq", None)
                if ax_freq is not None:
                    break
    return ax_freq


def _get_period_alias(freq: timedelta | BaseOffset | str) -> str | None:
    if isinstance(freq, BaseOffset):
        freqstr = freq.name
    else:
        freqstr = to_offset(freq, is_period=True).rule_code

    return get_period_alias(freqstr)


def _get_freq(ax: Axes, series: Series):
    # get frequency from data
    freq = getattr(series.index, "freq", None)
    if freq is None:
        freq = getattr(series.index, "inferred_freq", None)
        freq = to_offset(freq, is_period=True)

    ax_freq = _get_ax_freq(ax)

    # use axes freq if no data freq
    if freq is None:
        freq = ax_freq

    # get the period frequency
    freq = _get_period_alias(freq)
    return freq, ax_freq


def use_dynamic_x(ax: Axes, data: DataFrame | Series) -> bool:
    freq = _get_index_freq(data.index)
    ax_freq = _get_ax_freq(ax)

    if freq is None:  # convert irregular if axes has freq info
        freq = ax_freq
    # do not use tsplot if irregular was plotted first
    elif (ax_freq is None) and (len(ax.get_lines()) > 0):
        return False

    if freq is None:
        return False

    freq_str = _get_period_alias(freq)

    if freq_str is None:
        return False

    # FIXME: hack this for 0.10.1, creating more technical debt...sigh
    if isinstance(data.index, ABCDatetimeIndex):
        # error: "BaseOffset" has no attribute "_period_dtype_code"
        freq_str = OFFSET_TO_PERIOD_FREQSTR.get(freq_str, freq_str)
        base = to_offset(
            freq_str, is_period=True
        )._period_dtype_code  # type: ignore[attr-defined]
        x = data.index
        if base <= FreqGroup.FR_DAY.value:
            return x[:1].is_normalized
        period = Period(x[0], freq_str)
        assert isinstance(period, Period)
        return period.to_timestamp().tz_localize(x.tz) == x[0]
    return True


def _get_index_freq(index: Index) -> BaseOffset | None:
    freq = getattr(index, "freq", None)
    if freq is None:
        freq = getattr(index, "inferred_freq", None)
        if freq == "B":
            # error: "Index" has no attribute "dayofweek"
            weekdays = np.unique(index.dayofweek)  # type: ignore[attr-defined]
            if (5 in weekdays) or (6 in weekdays):
                freq = None

    freq = to_offset(freq)
    return freq


def maybe_convert_index(ax: Axes, data: NDFrameT) -> NDFrameT:
    # tsplot converts automatically, but don't want to convert index
    # over and over for DataFrames
    if isinstance(data.index, (ABCDatetimeIndex, ABCPeriodIndex)):
        freq: str | BaseOffset | None = data.index.freq

        if freq is None:
            # We only get here for DatetimeIndex
            data.index = cast("DatetimeIndex", data.index)
            freq = data.index.inferred_freq
            freq = to_offset(freq)

        if freq is None:
            freq = _get_ax_freq(ax)

        if freq is None:
            raise ValueError("Could not get frequency alias for plotting")

        freq_str = _get_period_alias(freq)

        with warnings.catch_warnings():
            # suppress Period[B] deprecation warning
            # TODO: need to find an alternative to this before the deprecation
            #  is enforced!
            warnings.filterwarnings(
                "ignore",
                r"PeriodDtype\[B\] is deprecated",
                category=FutureWarning,
            )

            if isinstance(data.index, ABCDatetimeIndex):
                data = data.tz_localize(None).to_period(freq=freq_str)
            elif isinstance(data.index, ABCPeriodIndex):
                data.index = data.index.asfreq(freq=freq_str)
    return data


# Patch methods for subplot.


def _format_coord(freq, t, y) -> str:
    time_period = Period(ordinal=int(t), freq=freq)
    return f"t = {time_period}  y = {y:8f}"


def format_dateaxis(
    subplot, freq: BaseOffset, index: DatetimeIndex | PeriodIndex
) -> None:
    """
    Pretty-formats the date axis (x-axis).

    Major and minor ticks are automatically set for the frequency of the
    current underlying series.  As the dynamic mode is activated by
    default, changing the limits of the x axis will intelligently change
    the positions of the ticks.
    """
    from matplotlib import pylab

    # handle index specific formatting
    # Note: DatetimeIndex does not use this
    # interface. DatetimeIndex uses matplotlib.date directly
    if isinstance(index, ABCPeriodIndex):
        majlocator = TimeSeries_DateLocator(
            freq, dynamic_mode=True, minor_locator=False, plot_obj=subplot
        )
        minlocator = TimeSeries_DateLocator(
            freq, dynamic_mode=True, minor_locator=True, plot_obj=subplot
        )
        subplot.xaxis.set_major_locator(majlocator)
        subplot.xaxis.set_minor_locator(minlocator)

        majformatter = TimeSeries_DateFormatter(
            freq, dynamic_mode=True, minor_locator=False, plot_obj=subplot
        )
        minformatter = TimeSeries_DateFormatter(
            freq, dynamic_mode=True, minor_locator=True, plot_obj=subplot
        )
        subplot.xaxis.set_major_formatter(majformatter)
        subplot.xaxis.set_minor_formatter(minformatter)

        # x and y coord info
        subplot.format_coord = functools.partial(_format_coord, freq)

    elif isinstance(index, ABCTimedeltaIndex):
        subplot.xaxis.set_major_formatter(TimeSeries_TimedeltaFormatter())
    else:
        raise TypeError("index type not supported")

    pylab.draw_if_interactive()
```
