## Supplementary software v0.2.1 for "Virtual control arms for paediatric myopia trials: external validation of axial-elongation models": tools.py

```
# being a bit too dynamic
from __future__ import annotations

from math import ceil
from typing import TYPE_CHECKING
import warnings

from matplotlib import ticker
import matplotlib.table
import numpy as np

from pandas.util._exceptions import find_stack_level

from pandas.core.dtypes.common import is_list_like
from pandas.core.dtypes.generic import (
    ABCDataFrame,
    ABCIndex,
    ABCSeries,
)

if TYPE_CHECKING:
    from collections.abc import (
        Iterable,
        Sequence,
    )

    from matplotlib.axes import Axes
    from matplotlib.axis import Axis
    from matplotlib.figure import Figure
    from matplotlib.lines import Line2D
    from matplotlib.table import Table

    from pandas import (
        DataFrame,
        Series,
    )


def do_adjust_figure(fig: Figure) -> bool:
    """Whether fig has constrained_layout enabled."""
    if not hasattr(fig, "get_constrained_layout"):
        return False
    return not fig.get_constrained_layout()


def maybe_adjust_figure(fig: Figure, *args, **kwargs) -> None:
    """Call fig.subplots_adjust unless fig has constrained_layout enabled."""
    if do_adjust_figure(fig):
        fig.subplots_adjust(*args, **kwargs)


def format_date_labels(ax: Axes, rot) -> None:
    # mini version of autofmt_xdate
    for label in ax.get_xticklabels():
        label.set_horizontalalignment("right")
        label.set_rotation(rot)
    fig = ax.get_figure()
    if fig is not None:
        # should always be a Figure but can technically be None
        maybe_adjust_figure(fig, bottom=0.2)  # type: ignore[arg-type]


def table(
    ax, data: DataFrame | Series, rowLabels=None, colLabels=None, **kwargs
) -> Table:
    if isinstance(data, ABCSeries):
        data = data.to_frame()
    elif isinstance(data, ABCDataFrame):
        pass
    else:
        raise ValueError("Input data must be DataFrame or Series")

    if rowLabels is None:
        rowLabels = data.index

    if colLabels is None:
        colLabels = data.columns

    cellText = data.values

    # error: Argument "cellText" to "table" has incompatible type "ndarray[Any,
    # Any]"; expected "Sequence[Sequence[str]] | None"
    return matplotlib.table.table(
        ax,
        cellText=cellText,  # type: ignore[arg-type]
        rowLabels=rowLabels,
        colLabels=colLabels,
        **kwargs,
    )


def _get_layout(
    nplots: int,
    layout: tuple[int, int] | None = None,
    layout_type: str = "box",
) -> tuple[int, int]:
    if layout is not None:
        if not isinstance(layout, (tuple, list)) or len(layout) != 2:
            raise ValueError("Layout must be a tuple of (rows, columns)")

        nrows, ncols = layout

        if nrows == -1 and ncols > 0:
            layout = nrows, ncols = (ceil(nplots / ncols), ncols)
        elif ncols == -1 and nrows > 0:
            layout = nrows, ncols = (nrows, ceil(nplots / nrows))
        elif ncols <= 0 and nrows <= 0:
            msg = "At least one dimension of layout must be positive"
            raise ValueError(msg)

        if nrows * ncols < nplots:
            raise ValueError(
                f"Layout of {nrows}x{ncols} must be larger than required size {nplots}"
            )

        return layout

    if layout_type == "single":
        return (1, 1)
    elif layout_type == "horizontal":
        return (1, nplots)
    elif layout_type == "vertical":
        return (nplots, 1)

    layouts = {1: (1, 1), 2: (1, 2), 3: (2, 2), 4: (2, 2)}
    try:
        return layouts[nplots]
    except KeyError:
        k = 1
        while k**2 < nplots:
            k += 1

        if (k - 1) * k >= nplots:
            return k, (k - 1)
        else:
            return k, k


# copied from matplotlib/pyplot.py and modified for pandas.plotting


def create_subplots(
    naxes: int,
    sharex: bool = False,
    sharey: bool = False,
    squeeze: bool = True,
    subplot_kw=None,
    ax=None,
    layout=None,
    layout_type: str = "box",
    **fig_kw,
):
    """
    Create a figure with a set of subplots already made.

    This utility wrapper makes it convenient to create common layouts of
    subplots, including the enclosing figure object, in a single call.

    Parameters
    ----------
    naxes : int
      Number of required axes. Exceeded axes are set invisible. Default is
      nrows * ncols.

    sharex : bool
      If True, the X axis will be shared amongst all subplots.

    sharey : bool
      If True, the Y axis will be shared amongst all subplots.

    squeeze : bool

      If True, extra dimensions are squeezed out from the returned axis object:
        - if only one subplot is constructed (nrows=ncols=1), the resulting
        single Axis object is returned as a scalar.
        - for Nx1 or 1xN subplots, the returned object is a 1-d numpy object
        array of Axis objects are returned as numpy 1-d arrays.
        - for NxM subplots with N>1 and M>1 are returned as a 2d array.

      If False, no squeezing is done: the returned axis object is always
      a 2-d array containing Axis instances, even if it ends up being 1x1.

    subplot_kw : dict
      Dict with keywords passed to the add_subplot() call used to create each
      subplots.

    ax : Matplotlib axis object, optional

    layout : tuple
      Number of rows and columns of the subplot grid.
      If not specified, calculated from naxes and layout_type

    layout_type : {'box', 'horizontal', 'vertical'}, default 'box'
      Specify how to layout the subplot grid.

    fig_kw : Other keyword arguments to be passed to the figure() call.
        Note that all keywords not recognized above will be
        automatically included here.

    Returns
    -------
    fig, ax : tuple
      - fig is the Matplotlib Figure object
      - ax can be either a single axis object or an array of axis objects if
      more than one subplot was created.  The dimensions of the resulting array
      can be controlled with the squeeze keyword, see above.

    Examples
    --------
    x = np.linspace(0, 2*np.pi, 400)
    y = np.sin(x**2)

    # Just a figure and one subplot
    f, ax = plt.subplots()
    ax.plot(x, y)
    ax.set_title('Simple plot')

    # Two subplots, unpack the output array immediately
    f, (ax1, ax2) = plt.subplots(1, 2, sharey=True)
    ax1.plot(x, y)
    ax1.set_title('Sharing Y axis')
    ax2.scatter(x, y)

    # Four polar axes
    plt.subplots(2, 2, subplot_kw=dict(polar=True))
    """
    import matplotlib.pyplot as plt

    if subplot_kw is None:
        subplot_kw = {}

    if ax is None:
        fig = plt.figure(**fig_kw)
    else:
        if is_list_like(ax):
            if squeeze:
                ax = flatten_axes(ax)
            if layout is not None:
                warnings.warn(
                    "When passing multiple axes, layout keyword is ignored.",
                    UserWarning,
                    stacklevel=find_stack_level(),
                )
            if sharex or sharey:
                warnings.warn(
                    "When passing multiple axes, sharex and sharey "
                    "are ignored. These settings must be specified when creating axes.",
                    UserWarning,
                    stacklevel=find_stack_level(),
                )
            if ax.size == naxes:
                fig = ax.flat[0].get_figure()
                return fig, ax
            else:
                raise ValueError(
                    f"The number of passed axes must be {naxes}, the "
                    "same as the output plot"
                )

        fig = ax.get_figure()
        # if ax is passed and a number of subplots is 1, return ax as it is
        if naxes == 1:
            if squeeze:
                return fig, ax
            else:
                return fig, flatten_axes(ax)
        else:
            warnings.warn(
                "To output multiple subplots, the figure containing "
                "the passed axes is being cleared.",
                UserWarning,
                stacklevel=find_stack_level(),
            )
            fig.clear()

    nrows, ncols = _get_layout(naxes, layout=layout, layout_type=layout_type)
    nplots = nrows * ncols

    # Create empty object array to hold all axes.  It's easiest to make it 1-d
    # so we can just append subplots upon creation, and then
    axarr = np.empty(nplots, dtype=object)

    # Create first subplot separately, so we can share it if requested
    ax0 = fig.add_subplot(nrows, ncols, 1, **subplot_kw)

    if sharex:
        subplot_kw["sharex"] = ax0
    if sharey:
        subplot_kw["sharey"] = ax0
    axarr[0] = ax0

    # Note off-by-one counting because add_subplot uses the MATLAB 1-based
    # convention.
    for i in range(1, nplots):
        kwds = subplot_kw.copy()
        # Set sharex and sharey to None for blank/dummy axes, these can
        # interfere with proper axis limits on the visible axes if
        # they share axes e.g. issue #7528
        if i >= naxes:
            kwds["sharex"] = None
            kwds["sharey"] = None
        ax = fig.add_subplot(nrows, ncols, i + 1, **kwds)
        axarr[i] = ax

    if naxes != nplots:
        for ax in axarr[naxes:]:
            ax.set_visible(False)

    handle_shared_axes(axarr, nplots, naxes, nrows, ncols, sharex, sharey)

    if squeeze:
        # Reshape the array to have the final desired dimension (nrow,ncol),
        # though discarding unneeded dimensions that equal 1.  If we only have
        # one subplot, just return it instead of a 1-element array.
        if nplots == 1:
            axes = axarr[0]
        else:
            axes = axarr.reshape(nrows, ncols).squeeze()
    else:
        # returned axis array will be always 2-d, even if nrows=ncols=1
        axes = axarr.reshape(nrows, ncols)

    return fig, axes


def _remove_labels_from_axis(axis: Axis) -> None:
    for t in axis.get_majorticklabels():
        t.set_visible(False)

    # set_visible will not be effective if
    # minor axis has NullLocator and NullFormatter (default)
    if isinstance(axis.get_minor_locator(), ticker.NullLocator):
        axis.set_minor_locator(ticker.AutoLocator())
    if isinstance(axis.get_minor_formatter(), ticker.NullFormatter):
        axis.set_minor_formatter(ticker.FormatStrFormatter(""))
    for t in axis.get_minorticklabels():
        t.set_visible(False)

    axis.get_label().set_visible(False)


def _has_externally_shared_axis(ax1: Axes, compare_axis: str) -> bool:
    """
    Return whether an axis is externally shared.

    Parameters
    ----------
    ax1 : matplotlib.axes.Axes
        Axis to query.
    compare_axis : str
        `"x"` or `"y"` according to whether the X-axis or Y-axis is being
        compared.

    Returns
    -------
    bool
        `True` if the axis is externally shared. Otherwise `False`.

    Notes
    -----
    If two axes with different positions are sharing an axis, they can be
    referred to as *externally* sharing the common axis.

    If two axes sharing an axis also have the same position, they can be
    referred to as *internally* sharing the common axis (a.k.a twinning).

    _handle_shared_axes() is only interested in axes externally sharing an
    axis, regardless of whether either of the axes is also internally sharing
    with a third axis.
    """
    if compare_axis == "x":
        axes = ax1.get_shared_x_axes()
    elif compare_axis == "y":
        axes = ax1.get_shared_y_axes()
    else:
        raise ValueError(
            "_has_externally_shared_axis() needs 'x' or 'y' as a second parameter"
        )

    axes_siblings = axes.get_siblings(ax1)

    # Retain ax1 and any of its siblings which aren't in the same position as it
    ax1_points = ax1.get_position().get_points()

    for ax2 in axes_siblings:
        if not np.array_equal(ax1_points, ax2.get_position().get_points()):
            return True

    return False


def handle_shared_axes(
    axarr: Iterable[Axes],
    nplots: int,
    naxes: int,
    nrows: int,
    ncols: int,
    sharex: bool,
    sharey: bool,
) -> None:
    if nplots > 1:
        row_num = lambda x: x.get_subplotspec().rowspan.start
        col_num = lambda x: x.get_subplotspec().colspan.start

        is_first_col = lambda x: x.get_subplotspec().is_first_col()

        if nrows > 1:
            try:
                # first find out the ax layout,
                # so that we can correctly handle 'gaps"
                layout = np.zeros((nrows + 1, ncols + 1), dtype=np.bool_)
                for ax in axarr:
                    layout[row_num(ax), col_num(ax)] = ax.get_visible()

                for ax in axarr:
                    # only the last row of subplots should get x labels -> all
                    # other off layout handles the case that the subplot is
                    # the last in the column, because below is no subplot/gap.
                    if not layout[row_num(ax) + 1, col_num(ax)]:
                        continue
                    if sharex or _has_externally_shared_axis(ax, "x"):
                        _remove_labels_from_axis(ax.xaxis)

            except IndexError:
                # if gridspec is used, ax.rowNum and ax.colNum may different
                # from layout shape. in this case, use last_row logic
                is_last_row = lambda x: x.get_subplotspec().is_last_row()
                for ax in axarr:
                    if is_last_row(ax):
                        continue
                    if sharex or _has_externally_shared_axis(ax, "x"):
                        _remove_labels_from_axis(ax.xaxis)

        if ncols > 1:
            for ax in axarr:
                # only the first column should get y labels -> set all other to
                # off as we only have labels in the first column and we always
                # have a subplot there, we can skip the layout test
                if is_first_col(ax):
                    continue
                if sharey or _has_externally_shared_axis(ax, "y"):
                    _remove_labels_from_axis(ax.yaxis)


def flatten_axes(axes: Axes | Sequence[Axes]) -> np.ndarray:
    if not is_list_like(axes):
        return np.array([axes])
    elif isinstance(axes, (np.ndarray, ABCIndex)):
        return np.asarray(axes).ravel()
    return np.array(axes)


def set_ticks_props(
    axes: Axes | Sequence[Axes],
    xlabelsize: int | None = None,
    xrot=None,
    ylabelsize: int | None = None,
    yrot=None,
):
    import matplotlib.pyplot as plt

    for ax in flatten_axes(axes):
        if xlabelsize is not None:
            plt.setp(ax.get_xticklabels(), fontsize=xlabelsize)
        if xrot is not None:
            plt.setp(ax.get_xticklabels(), rotation=xrot)
        if ylabelsize is not None:
            plt.setp(ax.get_yticklabels(), fontsize=ylabelsize)
        if yrot is not None:
            plt.setp(ax.get_yticklabels(), rotation=yrot)
    return axes


def get_all_lines(ax: Axes) -> list[Line2D]:
    lines = ax.get_lines()

    if hasattr(ax, "right_ax"):
        lines += ax.right_ax.get_lines()

    if hasattr(ax, "left_ax"):
        lines += ax.left_ax.get_lines()

    return lines


def get_xlim(lines: Iterable[Line2D]) -> tuple[float, float]:
    left, right = np.inf, -np.inf
    for line in lines:
        x = line.get_xdata(orig=False)
        left = min(np.nanmin(x), left)
        right = max(np.nanmax(x), right)
    return left, right
```
