## Supplementary software v0.2.1 for "Virtual control arms for paediatric myopia trials: external validation of axial-elongation models": _misc.py

```
from __future__ import annotations

from contextlib import contextmanager
from typing import (
    TYPE_CHECKING,
    Any,
)

from pandas.plotting._core import _get_plot_backend

if TYPE_CHECKING:
    from collections.abc import (
        Generator,
        Mapping,
    )

    from matplotlib.axes import Axes
    from matplotlib.colors import Colormap
    from matplotlib.figure import Figure
    from matplotlib.table import Table
    import numpy as np

    from pandas import (
        DataFrame,
        Series,
    )


def table(ax: Axes, data: DataFrame | Series, **kwargs) -> Table:
    """
    Helper function to convert DataFrame and Series to matplotlib.table.

    Parameters
    ----------
    ax : Matplotlib axes object
    data : DataFrame or Series
        Data for table contents.
    **kwargs
        Keyword arguments to be passed to matplotlib.table.table.
        If `rowLabels` or `colLabels` is not specified, data index or column
        name will be used.

    Returns
    -------
    matplotlib table object

    Examples
    --------

    .. plot::
            :context: close-figs

            >>> import matplotlib.pyplot as plt
            >>> df = pd.DataFrame({'A': [1, 2], 'B': [3, 4]})
            >>> fix, ax = plt.subplots()
            >>> ax.axis('off')
            (0.0, 1.0, 0.0, 1.0)
            >>> table = pd.plotting.table(ax, df, loc='center',
            ...                           cellLoc='center', colWidths=list([.2, .2]))
    """
    plot_backend = _get_plot_backend("matplotlib")
    return plot_backend.table(
        ax=ax, data=data, rowLabels=None, colLabels=None, **kwargs
    )


def register() -> None:
    """
    Register pandas formatters and converters with matplotlib.

    This function modifies the global ``matplotlib.units.registry``
    dictionary. pandas adds custom converters for

    * pd.Timestamp
    * pd.Period
    * np.datetime64
    * datetime.datetime
    * datetime.date
    * datetime.time

    See Also
    --------
    deregister_matplotlib_converters : Remove pandas formatters and converters.

    Examples
    --------
    .. plot::
       :context: close-figs

        The following line is done automatically by pandas so
        the plot can be rendered:

        >>> pd.plotting.register_matplotlib_converters()

        >>> df = pd.DataFrame({'ts': pd.period_range('2020', periods=2, freq='M'),
        ...                    'y': [1, 2]
        ...                    })
        >>> plot = df.plot.line(x='ts', y='y')

    Unsetting the register manually an error will be raised:

    >>> pd.set_option("plotting.matplotlib.register_converters",
    ...               False)  # doctest: +SKIP
    >>> df.plot.line(x='ts', y='y')  # doctest: +SKIP
    Traceback (most recent call last):
    TypeError: float() argument must be a string or a real number, not 'Period'
    """
    plot_backend = _get_plot_backend("matplotlib")
    plot_backend.register()


def deregister() -> None:
    """
    Remove pandas formatters and converters.

    Removes the custom converters added by :func:`register`. This
    attempts to set the state of the registry back to the state before
    pandas registered its own units. Converters for pandas' own types like
    Timestamp and Period are removed completely. Converters for types
    pandas overwrites, like ``datetime.datetime``, are restored to their
    original value.

    See Also
    --------
    register_matplotlib_converters : Register pandas formatters and converters
        with matplotlib.

    Examples
    --------
    .. plot::
       :context: close-figs

        The following line is done automatically by pandas so
        the plot can be rendered:

        >>> pd.plotting.register_matplotlib_converters()

        >>> df = pd.DataFrame({'ts': pd.period_range('2020', periods=2, freq='M'),
        ...                    'y': [1, 2]
        ...                    })
        >>> plot = df.plot.line(x='ts', y='y')

    Unsetting the register manually an error will be raised:

    >>> pd.set_option("plotting.matplotlib.register_converters",
    ...               False)  # doctest: +SKIP
    >>> df.plot.line(x='ts', y='y')  # doctest: +SKIP
    Traceback (most recent call last):
    TypeError: float() argument must be a string or a real number, not 'Period'
    """
    plot_backend = _get_plot_backend("matplotlib")
    plot_backend.deregister()


def scatter_matrix(
    frame: DataFrame,
    alpha: float = 0.5,
    figsize: tuple[float, float] | None = None,
    ax: Axes | None = None,
    grid: bool = False,
    diagonal: str = "hist",
    marker: str = ".",
    density_kwds: Mapping[str, Any] | None = None,
    hist_kwds: Mapping[str, Any] | None = None,
    range_padding: float = 0.05,
    **kwargs,
) -> np.ndarray:
    """
    Draw a matrix of scatter plots.

    Parameters
    ----------
    frame : DataFrame
    alpha : float, optional
        Amount of transparency applied.
    figsize : (float,float), optional
        A tuple (width, height) in inches.
    ax : Matplotlib axis object, optional
    grid : bool, optional
        Setting this to True will show the grid.
    diagonal : {'hist', 'kde'}
        Pick between 'kde' and 'hist' for either Kernel Density Estimation or
        Histogram plot in the diagonal.
    marker : str, optional
        Matplotlib marker type, default '.'.
    density_kwds : keywords
        Keyword arguments to be passed to kernel density estimate plot.
    hist_kwds : keywords
        Keyword arguments to be passed to hist function.
    range_padding : float, default 0.05
        Relative extension of axis range in x and y with respect to
        (x_max - x_min) or (y_max - y_min).
    **kwargs
        Keyword arguments to be passed to scatter function.

    Returns
    -------
    numpy.ndarray
        A matrix of scatter plots.

    Examples
    --------

    .. plot::
        :context: close-figs

        >>> df = pd.DataFrame(np.random.randn(1000, 4), columns=['A','B','C','D'])
        >>> pd.plotting.scatter_matrix(df, alpha=0.2)
        array([[<Axes: xlabel='A', ylabel='A'>, <Axes: xlabel='B', ylabel='A'>,
                <Axes: xlabel='C', ylabel='A'>, <Axes: xlabel='D', ylabel='A'>],
               [<Axes: xlabel='A', ylabel='B'>, <Axes: xlabel='B', ylabel='B'>,
                <Axes: xlabel='C', ylabel='B'>, <Axes: xlabel='D', ylabel='B'>],
               [<Axes: xlabel='A', ylabel='C'>, <Axes: xlabel='B', ylabel='C'>,
                <Axes: xlabel='C', ylabel='C'>, <Axes: xlabel='D', ylabel='C'>],
               [<Axes: xlabel='A', ylabel='D'>, <Axes: xlabel='B', ylabel='D'>,
                <Axes: xlabel='C', ylabel='D'>, <Axes: xlabel='D', ylabel='D'>]],
              dtype=object)
    """
    plot_backend = _get_plot_backend("matplotlib")
    return plot_backend.scatter_matrix(
        frame=frame,
        alpha=alpha,
        figsize=figsize,
        ax=ax,
        grid=grid,
        diagonal=diagonal,
        marker=marker,
        density_kwds=density_kwds,
        hist_kwds=hist_kwds,
        range_padding=range_padding,
        **kwargs,
    )


def radviz(
    frame: DataFrame,
    class_column: str,
    ax: Axes | None = None,
    color: list[str] | tuple[str, ...] | None = None,
    colormap: Colormap | str | None = None,
    **kwds,
) -> Axes:
    """
    Plot a multidimensional dataset in 2D.

    Each Series in the DataFrame is represented as a evenly distributed
    slice on a circle. Each data point is rendered in the circle according to
    the value on each Series. Highly correlated `Series` in the `DataFrame`
    are placed closer on the unit circle.

    RadViz allow to project a N-dimensional data set into a 2D space where the
    influence of each dimension can be interpreted as a balance between the
    influence of all dimensions.

    More info available at the `original article
    <https://doi.org/10.1145/331770.331775>`_
    describing RadViz.

    Parameters
    ----------
    frame : `DataFrame`
        Object holding the data.
    class_column : str
        Column name containing the name of the data point category.
    ax : :class:`matplotlib.axes.Axes`, optional
        A plot instance to which to add the information.
    color : list[str] or tuple[str], optional
        Assign a color to each category. Example: ['blue', 'green'].
    colormap : str or :class:`matplotlib.colors.Colormap`, default None
        Colormap to select colors from. If string, load colormap with that
        name from matplotlib.
    **kwds
        Options to pass to matplotlib scatter plotting method.

    Returns
    -------
    :class:`matplotlib.axes.Axes`

    See Also
    --------
    pandas.plotting.andrews_curves : Plot clustering visualization.

    Examples
    --------

    .. plot::
        :context: close-figs

        >>> df = pd.DataFrame(
        ...     {
        ...         'SepalLength': [6.5, 7.7, 5.1, 5.8, 7.6, 5.0, 5.4, 4.6, 6.7, 4.6],
        ...         'SepalWidth': [3.0, 3.8, 3.8, 2.7, 3.0, 2.3, 3.0, 3.2, 3.3, 3.6],
        ...         'PetalLength': [5.5, 6.7, 1.9, 5.1, 6.6, 3.3, 4.5, 1.4, 5.7, 1.0],
        ...         'PetalWidth': [1.8, 2.2, 0.4, 1.9, 2.1, 1.0, 1.5, 0.2, 2.1, 0.2],
        ...         'Category': [
        ...             'virginica',
        ...             'virginica',
        ...             'setosa',
        ...             'virginica',
        ...             'virginica',
        ...             'versicolor',
        ...             'versicolor',
        ...             'setosa',
        ...             'virginica',
        ...             'setosa'
        ...         ]
        ...     }
        ... )
        >>> pd.plotting.radviz(df, 'Category')  # doctest: +SKIP
    """
    plot_backend = _get_plot_backend("matplotlib")
    return plot_backend.radviz(
        frame=frame,
        class_column=class_column,
        ax=ax,
        color=color,
        colormap=colormap,
        **kwds,
    )


def andrews_curves(
    frame: DataFrame,
    class_column: str,
    ax: Axes | None = None,
    samples: int = 200,
    color: list[str] | tuple[str, ...] | None = None,
    colormap: Colormap | str | None = None,
    **kwargs,
) -> Axes:
    """
    Generate a matplotlib plot for visualizing clusters of multivariate data.

    Andrews curves have the functional form:

    .. math::
        f(t) = \\frac{x_1}{\\sqrt{2}} + x_2 \\sin(t) + x_3 \\cos(t) +
        x_4 \\sin(2t) + x_5 \\cos(2t) + \\cdots

    Where :math:`x` coefficients correspond to the values of each dimension
    and :math:`t` is linearly spaced between :math:`-\\pi` and :math:`+\\pi`.
    Each row of frame then corresponds to a single curve.

    Parameters
    ----------
    frame : DataFrame
        Data to be plotted, preferably normalized to (0.0, 1.0).
    class_column : label
        Name of the column containing class names.
    ax : axes object, default None
        Axes to use.
    samples : int
        Number of points to plot in each curve.
    color : str, list[str] or tuple[str], optional
        Colors to use for the different classes. Colors can be strings
        or 3-element floating point RGB values.
    colormap : str or matplotlib colormap object, default None
        Colormap to select colors from. If a string, load colormap with that
        name from matplotlib.
    **kwargs
        Options to pass to matplotlib plotting method.

    Returns
    -------
    :class:`matplotlib.axes.Axes`

    Examples
    --------

    .. plot::
        :context: close-figs

        >>> df = pd.read_csv(
        ...     'https://raw.githubusercontent.com/pandas-dev/'
        ...     'pandas/main/pandas/tests/io/data/csv/iris.csv'
        ... )
        >>> pd.plotting.andrews_curves(df, 'Name')  # doctest: +SKIP
    """
    plot_backend = _get_plot_backend("matplotlib")
    return plot_backend.andrews_curves(
        frame=frame,
        class_column=class_column,
        ax=ax,
        samples=samples,
        color=color,
        colormap=colormap,
        **kwargs,
    )


def bootstrap_plot(
    series: Series,
    fig: Figure | None = None,
    size: int = 50,
    samples: int = 500,
    **kwds,
) -> Figure:
    """
    Bootstrap plot on mean, median and mid-range statistics.

    The bootstrap plot is used to estimate the uncertainty of a statistic
    by relying on random sampling with replacement [1]_. This function will
    generate bootstrapping plots for mean, median and mid-range statistics
    for the given number of samples of the given size.

    .. [1] "Bootstrapping (statistics)" in \
    https://en.wikipedia.org/wiki/Bootstrapping_%28statistics%29

    Parameters
    ----------
    series : pandas.Series
        Series from where to get the samplings for the bootstrapping.
    fig : matplotlib.figure.Figure, default None
        If given, it will use the `fig` reference for plotting instead of
        creating a new one with default parameters.
    size : int, default 50
        Number of data points to consider during each sampling. It must be
        less than or equal to the length of the `series`.
    samples : int, default 500
        Number of times the bootstrap procedure is performed.
    **kwds
        Options to pass to matplotlib plotting method.

    Returns
    -------
    matplotlib.figure.Figure
        Matplotlib figure.

    See Also
    --------
    pandas.DataFrame.plot : Basic plotting for DataFrame objects.
    pandas.Series.plot : Basic plotting for Series objects.

    Examples
    --------
    This example draws a basic bootstrap plot for a Series.

    .. plot::
        :context: close-figs

        >>> s = pd.Series(np.random.uniform(size=100))
        >>> pd.plotting.bootstrap_plot(s)  # doctest: +SKIP
        <Figure size 640x480 with 6 Axes>
    """
    plot_backend = _get_plot_backend("matplotlib")
    return plot_backend.bootstrap_plot(
        series=series, fig=fig, size=size, samples=samples, **kwds
    )


def parallel_coordinates(
    frame: DataFrame,
    class_column: str,
    cols: list[str] | None = None,
    ax: Axes | None = None,
    color: list[str] | tuple[str, ...] | None = None,
    use_columns: bool = False,
    xticks: list | tuple | None = None,
    colormap: Colormap | str | None = None,
    axvlines: bool = True,
    axvlines_kwds: Mapping[str, Any] | None = None,
    sort_labels: bool = False,
    **kwargs,
) -> Axes:
    """
    Parallel coordinates plotting.

    Parameters
    ----------
    frame : DataFrame
    class_column : str
        Column name containing class names.
    cols : list, optional
        A list of column names to use.
    ax : matplotlib.axis, optional
        Matplotlib axis object.
    color : list or tuple, optional
        Colors to use for the different classes.
    use_columns : bool, optional
        If true, columns will be used as xticks.
    xticks : list or tuple, optional
        A list of values to use for xticks.
    colormap : str or matplotlib colormap, default None
        Colormap to use for line colors.
    axvlines : bool, optional
        If true, vertical lines will be added at each xtick.
    axvlines_kwds : keywords, optional
        Options to be passed to axvline method for vertical lines.
    sort_labels : bool, default False
        Sort class_column labels, useful when assigning colors.
    **kwargs
        Options to pass to matplotlib plotting method.

    Returns
    -------
    matplotlib.axes.Axes

    Examples
    --------

    .. plot::
        :context: close-figs

        >>> df = pd.read_csv(
        ...     'https://raw.githubusercontent.com/pandas-dev/'
        ...     'pandas/main/pandas/tests/io/data/csv/iris.csv'
        ... )
        >>> pd.plotting.parallel_coordinates(
        ...     df, 'Name', color=('#556270', '#4ECDC4', '#C7F464')
        ... )  # doctest: +SKIP
    """
    plot_backend = _get_plot_backend("matplotlib")
    return plot_backend.parallel_coordinates(
        frame=frame,
        class_column=class_column,
        cols=cols,
        ax=ax,
        color=color,
        use_columns=use_columns,
        xticks=xticks,
        colormap=colormap,
        axvlines=axvlines,
        axvlines_kwds=axvlines_kwds,
        sort_labels=sort_labels,
        **kwargs,
    )


def lag_plot(series: Series, lag: int = 1, ax: Axes | None = None, **kwds) -> Axes:
    """
    Lag plot for time series.

    Parameters
    ----------
    series : Series
        The time series to visualize.
    lag : int, default 1
        Lag length of the scatter plot.
    ax : Matplotlib axis object, optional
        The matplotlib axis object to use.
    **kwds
        Matplotlib scatter method keyword arguments.

    Returns
    -------
    matplotlib.axes.Axes

    Examples
    --------
    Lag plots are most commonly used to look for patterns in time series data.

    Given the following time series

    .. plot::
        :context: close-figs

        >>> np.random.seed(5)
        >>> x = np.cumsum(np.random.normal(loc=1, scale=5, size=50))
        >>> s = pd.Series(x)
        >>> s.plot()  # doctest: +SKIP

    A lag plot with ``lag=1`` returns

    .. plot::
        :context: close-figs

        >>> pd.plotting.lag_plot(s, lag=1)
        <Axes: xlabel='y(t)', ylabel='y(t + 1)'>
    """
    plot_backend = _get_plot_backend("matplotlib")
    return plot_backend.lag_plot(series=series, lag=lag, ax=ax, **kwds)


def autocorrelation_plot(series: Series, ax: Axes | None = None, **kwargs) -> Axes:
    """
    Autocorrelation plot for time series.

    Parameters
    ----------
    series : Series
        The time series to visualize.
    ax : Matplotlib axis object, optional
        The matplotlib axis object to use.
    **kwargs
        Options to pass to matplotlib plotting method.

    Returns
    -------
    matplotlib.axes.Axes

    Examples
    --------
    The horizontal lines in the plot correspond to 95% and 99% confidence bands.

    The dashed line is 99% confidence band.

    .. plot::
        :context: close-figs

        >>> spacing = np.linspace(-9 * np.pi, 9 * np.pi, num=1000)
        >>> s = pd.Series(0.7 * np.random.rand(1000) + 0.3 * np.sin(spacing))
        >>> pd.plotting.autocorrelation_plot(s)  # doctest: +SKIP
    """
    plot_backend = _get_plot_backend("matplotlib")
    return plot_backend.autocorrelation_plot(series=series, ax=ax, **kwargs)


class _Options(dict):
    """
    Stores pandas plotting options.

    Allows for parameter aliasing so you can just use parameter names that are
    the same as the plot function parameters, but is stored in a canonical
    format that makes it easy to breakdown into groups later.

    Examples
    --------

    .. plot::
            :context: close-figs

             >>> np.random.seed(42)
             >>> df = pd.DataFrame({'A': np.random.randn(10),
             ...                   'B': np.random.randn(10)},
             ...                   index=pd.date_range("1/1/2000",
             ...                   freq='4MS', periods=10))
             >>> with pd.plotting.plot_params.use("x_compat", True):
             ...     _ = df["A"].plot(color="r")
             ...     _ = df["B"].plot(color="g")
    """

    # alias so the names are same as plotting method parameter names
    _ALIASES = {"x_compat": "xaxis.compat"}
    _DEFAULT_KEYS = ["xaxis.compat"]

    def __init__(self, deprecated: bool = False) -> None:
        self._deprecated = deprecated
        super().__setitem__("xaxis.compat", False)

    def __getitem__(self, key):
        key = self._get_canonical_key(key)
        if key not in self:
            raise ValueError(f"{key} is not a valid pandas plotting option")
        return super().__getitem__(key)

    def __setitem__(self, key, value) -> None:
        key = self._get_canonical_key(key)
        super().__setitem__(key, value)

    def __delitem__(self, key) -> None:
        key = self._get_canonical_key(key)
        if key in self._DEFAULT_KEYS:
            raise ValueError(f"Cannot remove default parameter {key}")
        super().__delitem__(key)

    def __contains__(self, key) -> bool:
        key = self._get_canonical_key(key)
        return super().__contains__(key)

    def reset(self) -> None:
        """
        Reset the option store to its initial state

        Returns
        -------
        None
        """
        # error: Cannot access "__init__" directly
        self.__init__()  # type: ignore[misc]

    def _get_canonical_key(self, key):
        return self._ALIASES.get(key, key)

    @contextmanager
    def use(self, key, value) -> Generator[_Options, None, None]:
        """
        Temporarily set a parameter value using the with statement.
        Aliasing allowed.
        """
        old_value = self[key]
        try:
            self[key] = value
            yield self
        finally:
            self[key] = old_value


plot_params = _Options()
```
