## Supplementary software v0.2.1 for "Virtual control arms for paediatric myopia trials: external validation of axial-elongation models": pyproject.toml

```
[build-system]
# Minimum requirements for the build system to execute.
# See https://github.com/scipy/scipy/pull/12940 for the AIX issue.
requires = [
    "meson-python>=0.13.1",
    "meson>=1.2.1,<2",
    "wheel",
    "Cython<4.0.0a0",  # Note: sync with setup.py, environment.yml and asv.conf.json
    # Force numpy higher than 2.0rc1, so that built wheels are compatible
    # with both numpy 1 and 2
    "numpy>=2.0",
    "versioneer[toml]"
]

build-backend = "mesonpy"

[project]
name = 'pandas'
dynamic = [
  'version'
]
description = 'Powerful data structures for data analysis, time series, and statistics'
readme = 'README.md'
authors = [
  { name = 'The Pandas Development Team', email='pandas-dev@python.org' },
]
license = {file = 'LICENSE'}
requires-python = '>=3.9'
dependencies = [
  "numpy>=1.22.4; python_version<'3.11'",
  "numpy>=1.23.2; python_version=='3.11'",
  "numpy>=1.26.0; python_version>='3.12'",
  "python-dateutil>=2.8.2",
  "pytz>=2020.1",
  "tzdata>=2022.7"
]
classifiers = [
    'Development Status :: 5 - Production/Stable',
    'Environment :: Console',
    'Intended Audience :: Science/Research',
    'License :: OSI Approved :: BSD License',
    'Operating System :: OS Independent',
    'Programming Language :: Cython',
    'Programming Language :: Python',
    'Programming Language :: Python :: 3',
    'Programming Language :: Python :: 3 :: Only',
    'Programming Language :: Python :: 3.9',
    'Programming Language :: Python :: 3.10',
    'Programming Language :: Python :: 3.11',
    'Programming Language :: Python :: 3.12',
    'Programming Language :: Python :: 3.13',
    'Topic :: Scientific/Engineering'
]

[project.urls]
homepage = 'https://pandas.pydata.org'
documentation = 'https://pandas.pydata.org/docs/'
repository = 'https://github.com/pandas-dev/pandas'

[project.entry-points."pandas_plotting_backends"]
matplotlib = "pandas:plotting._matplotlib"

[project.optional-dependencies]
test = ['hypothesis>=6.46.1', 'pytest>=7.3.2', 'pytest-xdist>=2.2.0']
pyarrow = ['pyarrow>=10.0.1']
performance = ['bottleneck>=1.3.6', 'numba>=0.56.4', 'numexpr>=2.8.4']
computation = ['scipy>=1.10.0', 'xarray>=2022.12.0']
fss = ['fsspec>=2022.11.0']
aws = ['s3fs>=2022.11.0']
gcp = ['gcsfs>=2022.11.0', 'pandas-gbq>=0.19.0']
excel = ['odfpy>=1.4.1', 'openpyxl>=3.1.0', 'python-calamine>=0.1.7', 'pyxlsb>=1.0.10', 'xlrd>=2.0.1', 'xlsxwriter>=3.0.5']
parquet = ['pyarrow>=10.0.1']
feather = ['pyarrow>=10.0.1']
hdf5 = [# blosc only available on conda (https://github.com/Blosc/python-blosc/issues/297)
        #'blosc>=1.20.1',
        'tables>=3.8.0']
spss = ['pyreadstat>=1.2.0']
postgresql = ['SQLAlchemy>=2.0.0', 'psycopg2>=2.9.6', 'adbc-driver-postgresql>=0.8.0']
mysql = ['SQLAlchemy>=2.0.0', 'pymysql>=1.0.2']
sql-other = ['SQLAlchemy>=2.0.0', 'adbc-driver-postgresql>=0.8.0', 'adbc-driver-sqlite>=0.8.0']
html = ['beautifulsoup4>=4.11.2', 'html5lib>=1.1', 'lxml>=4.9.2']
xml = ['lxml>=4.9.2']
plot = ['matplotlib>=3.6.3']
output-formatting = ['jinja2>=3.1.2', 'tabulate>=0.9.0']
clipboard = ['PyQt5>=5.15.9', 'qtpy>=2.3.0']
compression = ['zstandard>=0.19.0']
consortium-standard = ['dataframe-api-compat>=0.1.7']
all = ['adbc-driver-postgresql>=0.8.0',
       'adbc-driver-sqlite>=0.8.0',
       'beautifulsoup4>=4.11.2',
       # blosc only available on conda (https://github.com/Blosc/python-blosc/issues/297)
       #'blosc>=1.21.3',
       'bottleneck>=1.3.6',
       'dataframe-api-compat>=0.1.7',
       'fastparquet>=2022.12.0',
       'fsspec>=2022.11.0',
       'gcsfs>=2022.11.0',
       'html5lib>=1.1',
       'hypothesis>=6.46.1',
       'jinja2>=3.1.2',
       'lxml>=4.9.2',
       'matplotlib>=3.6.3',
       'numba>=0.56.4',
       'numexpr>=2.8.4',
       'odfpy>=1.4.1',
       'openpyxl>=3.1.0',
       'pandas-gbq>=0.19.0',
       'psycopg2>=2.9.6',
       'pyarrow>=10.0.1',
       'pymysql>=1.0.2',
       'PyQt5>=5.15.9',
       'pyreadstat>=1.2.0',
       'pytest>=7.3.2',
       'pytest-xdist>=2.2.0',
       'python-calamine>=0.1.7',
       'pyxlsb>=1.0.10',
       'qtpy>=2.3.0',
       'scipy>=1.10.0',
       's3fs>=2022.11.0',
       'SQLAlchemy>=2.0.0',
       'tables>=3.8.0',
       'tabulate>=0.9.0',
       'xarray>=2022.12.0',
       'xlrd>=2.0.1',
       'xlsxwriter>=3.0.5',
       'zstandard>=0.19.0']

# TODO: Remove after setuptools support is dropped.
[tool.setuptools]
include-package-data = true

[tool.setuptools.packages.find]
include = ["pandas", "pandas.*"]
namespaces = false

[tool.setuptools.exclude-package-data]
"*" = ["*.c", "*.h"]

# See the docstring in versioneer.py for instructions. Note that you must
# re-run 'versioneer.py setup' after changing this section, and commit the
# resulting files.
[tool.versioneer]
VCS = "git"
style = "pep440"
versionfile_source = "pandas/_version.py"
versionfile_build = "pandas/_version.py"
tag_prefix = "v"
parentdir_prefix = "pandas-"

[tool.meson-python.args]
setup = ['--vsenv'] # For Windows

[tool.cibuildwheel]
skip = "cp36-* cp37-* cp38-* pp* *_i686 *_ppc64le *_s390x"
build-verbosity = "3"
environment = {LDFLAGS="-Wl,--strip-all"}
# pytz 2024.2 causing some failures
test-requires = "hypothesis>=6.46.1 pytest>=7.3.2 pytest-xdist>=2.2.0 pytz<2024.2"
test-command = """
  PANDAS_CI='1' python -c 'import pandas as pd; \
  pd.test(extra_args=["-m not clipboard and not single_cpu and not slow and not network and not db", "-n 2", "--no-strict-data-files"]); \
  pd.test(extra_args=["-m not clipboard and single_cpu and not slow and not network and not db", "--no-strict-data-files"]);' \
  """
enable = ["cpython-freethreading"]
before-build = "PACKAGE_DIR={package} bash {package}/scripts/cibw_before_build.sh"

[tool.cibuildwheel.windows]
before-build = "pip install delvewheel"
repair-wheel-command = "delvewheel repair -w {dest_dir} {wheel}"

[[tool.cibuildwheel.overrides]]
select = "*-manylinux_aarch64*"
test-command = """
  PANDAS_CI='1' python -c 'import pandas as pd; \
  pd.test(extra_args=["-m not clipboard and not single_cpu and not slow and not network and not db and not fails_arm_wheels", "-n 2", "--no-strict-data-files"]); \
  pd.test(extra_args=["-m not clipboard and single_cpu and not slow and not network and not db", "--no-strict-data-files"]);' \
  """

[[tool.cibuildwheel.overrides]]
select = "*-musllinux*"
before-test = "apk update && apk add musl-locales"

[[tool.cibuildwheel.overrides]]
select = "*-win*"
# We test separately for Windows, since we use
# the windowsservercore docker image to check if any dlls are
# missing from the wheel
test-command = ""

[[tool.cibuildwheel.overrides]]
# Don't strip wheels on macOS.
# macOS doesn't support stripping wheels with linker
# https://github.com/MacPython/numpy-wheels/pull/87#issuecomment-624878264
select = "*-macosx*"
environment = {CFLAGS="-g0"}

[tool.black]
target-version = ['py39', 'py310']
required-version = '23.11.0'
exclude = '''
(
    asv_bench/env
  | \.egg
  | \.git
  | \.hg
  | \.mypy_cache
  | \.nox
  | \.tox
  | \.venv
  | _build
  | buck-out
  | build
  | dist
  | setup.py
)
'''

[tool.ruff]
line-length = 88
target-version = "py310"
fix = true
unfixable = []
typing-modules = ["pandas._typing"]

select = [
  # pyflakes
  "F",
  # pycodestyle
  "E", "W",
  # flake8-2020
  "YTT",
  # flake8-bugbear
  "B",
  # flake8-quotes
  "Q",
  # flake8-debugger
  "T10",
  # flake8-gettext
  "INT",
  # pylint
  "PL",
  # misc lints
  "PIE",
  # flake8-pyi
  "PYI",
  # tidy imports
  "TID",
  # implicit string concatenation
  "ISC",
  # type-checking imports
  "TCH",
  # comprehensions
  "C4",
  # pygrep-hooks
  "PGH",
  # Ruff-specific rules
  "RUF",
  # flake8-bandit: exec-builtin
  "S102",
  # numpy-legacy-random
  "NPY002",
  # Perflint
  "PERF",
  # flynt
  "FLY",
  # flake8-logging-format
  "G",
  # flake8-future-annotations
  "FA",
]

ignore = [
  ### Intentionally disabled
  # space before : (needed for how black formats slicing)
  "E203",
  # module level import not at top of file
  "E402",
  # do not assign a lambda expression, use a def
  "E731",
  # line break before binary operator
  # "W503",  # not yet implemented
  # line break after binary operator
  # "W504",  # not yet implemented
  # controversial
  "B006",
  # controversial
  "B007",
  # controversial
  "B008",
  # setattr is used to side-step mypy
  "B009",
  # getattr is used to side-step mypy
  "B010",
  # tests use assert False
  "B011",
  # tests use comparisons but not their returned value
  "B015",
  # false positives
  "B019",
  # Loop control variable overrides iterable it iterates
  "B020",
  # Function definition does not bind loop variable
  "B023",
  # Functions defined inside a loop must not use variables redefined in the loop
  # "B301",  # not yet implemented
  # Only works with python >=3.10
  "B905",
  # Too many arguments to function call
  "PLR0913",
  # Too many returns
  "PLR0911",
  # Too many branches
  "PLR0912",
  # Too many statements
  "PLR0915",
  # Redefined loop name
  "PLW2901",
  # Global statements are discouraged
  "PLW0603",
  # Docstrings should not be included in stubs
  "PYI021",
  # Use `typing.NamedTuple` instead of `collections.namedtuple`
  "PYI024",
  # No builtin `eval()` allowed
  "PGH001",
  # compare-to-empty-string
  "PLC1901",
  # while int | float can be shortened to float, the former is more explicit
  "PYI041",
  # incorrect-dict-iterator, flags valid Series.items usage
  "PERF102",
  # try-except-in-loop, becomes useless in Python 3.11
  "PERF203",


  ### TODO: Enable gradually
  # Useless statement
  "B018",
  # Within an except clause, raise exceptions with ...
  "B904",
  # Magic number
  "PLR2004",
  # comparison-with-itself
  "PLR0124",
  # Consider `elif` instead of `else` then `if` to remove indentation level
  "PLR5501",
  # collection-literal-concatenation
  "RUF005",
  # pairwise-over-zipped (>=PY310 only)
  "RUF007",
  # explicit-f-string-type-conversion
  "RUF010",
  # mutable-class-default
  "RUF012"
]

exclude = [
  "doc/sphinxext/*.py",
  "doc/build/*.py",
  "doc/temp/*.py",
  ".eggs/*.py",
  # vendored files
  "pandas/util/version/*",
  "pandas/io/clipboard/__init__.py",
  # exclude asv benchmark environments from linting
  "env",
]

[tool.ruff.per-file-ignores]
# relative imports allowed for asv_bench
"asv_bench/*" = ["TID", "NPY002"]
# to be enabled gradually
"pandas/core/*" = ["PLR5501"]
"pandas/tests/*" = ["B028", "FLY"]
"scripts/*" = ["B028"]
# Keep this one enabled
"pandas/_typing.py" = ["TCH"]

[tool.pylint.messages_control]
max-line-length = 88
disable = [
 # intentionally turned off
  "bad-mcs-classmethod-argument",
  "broad-except",
  "c-extension-no-member",
  "comparison-with-itself",
  "consider-using-enumerate",
  "import-error",
  "import-outside-toplevel",
  "invalid-name",
  "invalid-unary-operand-type",
  "line-too-long",
  "no-else-continue",
  "no-else-raise",
  "no-else-return",
  "no-member",
  "no-name-in-module",
  "not-an-iterable",
  "overridden-final-method",
  "pointless-statement",
  "redundant-keyword-arg",
  "singleton-comparison",
  "too-many-ancestors",
  "too-many-arguments",
  "too-many-boolean-expressions",
  "too-many-branches",
  "too-many-function-args",
  "too-many-instance-attributes",
  "too-many-locals",
  "too-many-nested-blocks",
  "too-many-public-methods",
  "too-many-return-statements",
  "too-many-statements",
  "unexpected-keyword-arg",
  "ungrouped-imports",
  "unsubscriptable-object",
  "unsupported-assignment-operation",
  "unsupported-membership-test",
  "unused-import",
  "use-dict-literal",
  "use-implicit-booleaness-not-comparison",
  "use-implicit-booleaness-not-len",
  "wrong-import-order",
  "wrong-import-position",
  "redefined-loop-name",

 # misc
  "abstract-class-instantiated",
  "no-value-for-parameter",
  "undefined-variable",
  "unpacking-non-sequence",
  "used-before-assignment",

 # pylint type "C": convention, for programming standard violation
  "missing-class-docstring",
  "missing-function-docstring",
  "missing-module-docstring",
  "superfluous-parens",
  "too-many-lines",
  "unidiomatic-typecheck",
  "unnecessary-dunder-call",
  "unnecessary-lambda-assignment",

  # pylint type "R": refactor, for bad code smell
  "consider-using-with",
  "cyclic-import",
  "duplicate-code",
  "inconsistent-return-statements",
  "redefined-argument-from-local",
  "too-few-public-methods",

  # pylint type "W": warning, for python specific problems
  "abstract-method",
  "arguments-differ",
  "arguments-out-of-order",
  "arguments-renamed",
  "attribute-defined-outside-init",
  "broad-exception-raised",
  "comparison-with-callable",
  "dangerous-default-value",
  "deprecated-module",
  "eval-used",
  "expression-not-assigned",
  "fixme",
  "global-statement",
  "invalid-overridden-method",
  "keyword-arg-before-vararg",
  "possibly-unused-variable",
  "protected-access",
  "raise-missing-from",
  "redefined-builtin",
  "redefined-outer-name",
  "self-cls-assignment",
  "signature-differs",
  "super-init-not-called",
  "try-except-raise",
  "unnecessary-lambda",
  "unused-argument",
  "unused-variable",
  "using-constant-test",

  # disabled on 2.3.x branch
  "consider-using-in",
  "simplifiable-if-expression",
]

[tool.pytest.ini_options]
# sync minversion with pyproject.toml & install.rst
minversion = "7.3.2"
addopts = "--strict-markers --strict-config --capture=no --durations=30 --junitxml=test-data.xml"
empty_parameter_set_mark = "fail_at_collect"
xfail_strict = true
testpaths = "pandas"
doctest_optionflags = [
  "NORMALIZE_WHITESPACE",
  "IGNORE_EXCEPTION_DETAIL",
  "ELLIPSIS",
]
filterwarnings = [
  "error:::pandas",
  "error::ResourceWarning",
  "error::pytest.PytestUnraisableExceptionWarning",
  # TODO(PY311-minimum): Specify EncodingWarning
  # Ignore 3rd party EncodingWarning but raise on pandas'
  "ignore:.*encoding.* argument not specified",
  "error:.*encoding.* argument not specified::pandas",
  "ignore:.*ssl.SSLSocket:pytest.PytestUnraisableExceptionWarning",
  "ignore:.*ssl.SSLSocket:ResourceWarning",
  # GH 44844: Can remove once minimum matplotlib version >= 3.7
  "ignore:.*FileIO:pytest.PytestUnraisableExceptionWarning",
  "ignore:.*BufferedRandom:ResourceWarning",
  "ignore::ResourceWarning:asyncio",
  # From plotting doctests
  "ignore:More than 20 figures have been opened:RuntimeWarning",
  # Will be fixed in numba 0.56: https://github.com/numba/numba/issues/7758
  "ignore:`np.MachAr` is deprecated:DeprecationWarning:numba",
  "ignore:.*urllib3:DeprecationWarning:botocore",
  "ignore:Setuptools is replacing distutils.:UserWarning:_distutils_hack",
  # https://github.com/PyTables/PyTables/issues/822
  "ignore:a closed node found in the registry:UserWarning:tables",
  "ignore:`np.object` is a deprecated:DeprecationWarning:tables",
  "ignore:tostring:DeprecationWarning:tables",
  "ignore:distutils Version classes are deprecated:DeprecationWarning:pandas_datareader",
  "ignore:distutils Version classes are deprecated:DeprecationWarning:numexpr",
  "ignore:distutils Version classes are deprecated:DeprecationWarning:fastparquet",
  "ignore:distutils Version classes are deprecated:DeprecationWarning:fsspec",
  # Can be removed once https://github.com/numpy/numpy/pull/24794 is merged
  "ignore:.*In the future `np.long` will be defined as.*:FutureWarning",
  # https://github.com/numpy/numpy/pull/29301
  "ignore:.*align should be passed:",
]
junit_family = "xunit2"
markers = [
  "single_cpu: tests that should run on a single cpu only",
  "slow: mark a test as slow",
  "network: mark a test as network",
  "db: tests requiring a database (mysql or postgres)",
  "clipboard: mark a pd.read_clipboard test",
  "arm_slow: mark a test as slow for arm64 architecture",
  "skip_ubsan: Tests known to fail UBSAN check",
  # TODO: someone should investigate this ...
  # these tests only fail in the wheel builder and don't fail in regular
  # ARM CI
  "fails_arm_wheels: Tests that fail in the ARM wheel build only",
]

[tool.mypy]
# Import discovery
mypy_path = "typings"
files = ["pandas", "typings"]
namespace_packages = false
explicit_package_bases = false
ignore_missing_imports = true
follow_imports = "normal"
follow_imports_for_stubs = false
no_site_packages = false
no_silence_site_packages = false
# Platform configuration
python_version = "3.11"
platform = "linux-64"
# Disallow dynamic typing
disallow_any_unimported = false # TODO
disallow_any_expr = false # TODO
disallow_any_decorated = false # TODO
disallow_any_explicit = false # TODO
disallow_any_generics = false # TODO
disallow_subclassing_any = false # TODO
# Untyped definitions and calls
disallow_untyped_calls = true
disallow_untyped_defs = true
disallow_incomplete_defs = true
check_untyped_defs = true
disallow_untyped_decorators = true
# None and Optional handling
no_implicit_optional = true
strict_optional = true
# Configuring warnings
warn_redundant_casts = true
warn_unused_ignores = true
warn_no_return = true
warn_return_any = false # TODO
warn_unreachable = false # GH#27396
# Suppressing errors
ignore_errors = false
enable_error_code = "ignore-without-code"
# Miscellaneous strictness flags
allow_untyped_globals = false
allow_redefinition = false
local_partial_types = false
implicit_reexport = true
strict_equality = true
# Configuring error messages
show_error_context = false
show_column_numbers = false
show_error_codes = true

[[tool.mypy.overrides]]
module = [
  "pandas._config.config", # TODO
  "pandas._libs.*",
  "pandas._testing.*", # TODO
  "pandas.arrays", # TODO
  "pandas.compat.numpy.function", # TODO
  "pandas.compat._optional", # TODO
  "pandas.compat.compressors", # TODO
  "pandas.compat.pickle_compat", # TODO
  "pandas.core._numba.executor", # TODO
  "pandas.core.array_algos.datetimelike_accumulations", # TODO
  "pandas.core.array_algos.masked_accumulations", # TODO
  "pandas.core.array_algos.masked_reductions", # TODO
  "pandas.core.array_algos.putmask", # TODO
  "pandas.core.array_algos.quantile", # TODO
  "pandas.core.array_algos.replace", # TODO
  "pandas.core.array_algos.take", # TODO
  "pandas.core.arrays.*", # TODO
  "pandas.core.computation.*", # TODO
  "pandas.core.dtypes.astype", # TODO
  "pandas.core.dtypes.cast", # TODO
  "pandas.core.dtypes.common", # TODO
  "pandas.core.dtypes.concat", # TODO
  "pandas.core.dtypes.dtypes", # TODO
  "pandas.core.dtypes.generic", # TODO
  "pandas.core.dtypes.inference", # TODO
  "pandas.core.dtypes.missing", # TODO
  "pandas.core.groupby.categorical", # TODO
  "pandas.core.groupby.generic", # TODO
  "pandas.core.groupby.grouper", # TODO
  "pandas.core.groupby.groupby", # TODO
  "pandas.core.groupby.ops", # TODO
  "pandas.core.indexers.*", # TODO
  "pandas.core.indexes.*", # TODO
  "pandas.core.interchange.column", # TODO
  "pandas.core.interchange.dataframe_protocol", # TODO
  "pandas.core.interchange.from_dataframe", # TODO
  "pandas.core.internals.*", # TODO
  "pandas.core.methods.*", # TODO
  "pandas.core.ops.array_ops", # TODO
  "pandas.core.ops.common", # TODO
  "pandas.core.ops.invalid", # TODO
  "pandas.core.ops.mask_ops", # TODO
  "pandas.core.ops.missing", # TODO
  "pandas.core.reshape.*", # TODO
  "pandas.core.strings.*", # TODO
  "pandas.core.tools.*", # TODO
  "pandas.core.window.common", # TODO
  "pandas.core.window.ewm", # TODO
  "pandas.core.window.expanding", # TODO
  "pandas.core.window.numba_", # TODO
  "pandas.core.window.online", # TODO
  "pandas.core.window.rolling", # TODO
  "pandas.core.accessor", # TODO
  "pandas.core.algorithms", # TODO
  "pandas.core.apply", # TODO
  "pandas.core.arraylike", # TODO
  "pandas.core.base", # TODO
  "pandas.core.common", # TODO
  "pandas.core.config_init", # TODO
  "pandas.core.construction", # TODO
  "pandas.core.flags", # TODO
  "pandas.core.frame", # TODO
  "pandas.core.generic", # TODO
  "pandas.core.indexing", # TODO
  "pandas.core.missing", # TODO
  "pandas.core.nanops", # TODO
  "pandas.core.resample", # TODO
  "pandas.core.roperator", # TODO
  "pandas.core.sample", # TODO
  "pandas.core.series", # TODO
  "pandas.core.sorting", # TODO
  "pandas.errors", # TODO
  "pandas.io.clipboard", # TODO
  "pandas.io.excel._base", # TODO
  "pandas.io.excel._odfreader", # TODO
  "pandas.io.excel._odswriter", # TODO
  "pandas.io.excel._openpyxl", # TODO
  "pandas.io.excel._pyxlsb", # TODO
  "pandas.io.excel._xlrd", # TODO
  "pandas.io.excel._xlsxwriter", # TODO
  "pandas.io.formats.console", # TODO
  "pandas.io.formats.css", # TODO
  "pandas.io.formats.excel", # TODO
  "pandas.io.formats.format", # TODO
  "pandas.io.formats.info", # TODO
  "pandas.io.formats.printing", # TODO
  "pandas.io.formats.style", # TODO
  "pandas.io.formats.style_render", # TODO
  "pandas.io.formats.xml", # TODO
  "pandas.io.json.*", # TODO
  "pandas.io.parsers.*", # TODO
  "pandas.io.sas.sas_xport", # TODO
  "pandas.io.sas.sas7bdat", # TODO
  "pandas.io.clipboards", # TODO
  "pandas.io.common", # TODO
  "pandas.io.gbq", # TODO
  "pandas.io.html", # TODO
  "pandas.io.gbq", # TODO
  "pandas.io.parquet", # TODO
  "pandas.io.pytables", # TODO
  "pandas.io.sql", # TODO
  "pandas.io.stata", # TODO
  "pandas.io.xml", # TODO
  "pandas.plotting.*", # TODO
  "pandas.tests.*",
  "pandas.tseries.frequencies", # TODO
  "pandas.tseries.holiday", # TODO
  "pandas.util._decorators", # TODO
  "pandas.util._doctools", # TODO
  "pandas.util._print_versions", # TODO
  "pandas.util._test_decorators", # TODO
  "pandas.util._validators", # TODO
  "pandas.util", # TODO
  "pandas._version",
  "pandas.conftest",
  "pandas"
]
disallow_untyped_calls = false
disallow_untyped_defs = false
disallow_incomplete_defs = false

[[tool.mypy.overrides]]
module = [
  "pandas.tests.*",
  "pandas._version",
  "pandas.io.clipboard",
]
check_untyped_defs = false

[[tool.mypy.overrides]]
module = [
  "pandas.tests.apply.test_series_apply",
  "pandas.tests.arithmetic.conftest",
  "pandas.tests.arrays.sparse.test_combine_concat",
  "pandas.tests.dtypes.test_common",
  "pandas.tests.frame.methods.test_to_records",
  "pandas.tests.groupby.test_rank",
  "pandas.tests.groupby.transform.test_transform",
  "pandas.tests.indexes.interval.test_interval",
  "pandas.tests.indexing.test_categorical",
  "pandas.tests.io.excel.test_writers",
  "pandas.tests.reductions.test_reductions",
  "pandas.tests.test_expressions",
]
ignore_errors = true

# To be kept consistent with "Import Formatting" section in contributing.rst
[tool.isort]
known_pre_libs = "pandas._config"
known_pre_core = ["pandas._libs", "pandas._typing", "pandas.util._*", "pandas.compat", "pandas.errors"]
known_dtypes = "pandas.core.dtypes"
known_post_core = ["pandas.tseries", "pandas.io", "pandas.plotting"]
sections = ["FUTURE", "STDLIB", "THIRDPARTY" ,"PRE_LIBS" , "PRE_CORE", "DTYPES", "FIRSTPARTY", "POST_CORE", "LOCALFOLDER"]
profile = "black"
combine_as_imports = true
force_grid_wrap = 2
force_sort_within_sections = true
skip_glob = "env"
skip = "pandas/__init__.py"

[tool.pyright]
pythonVersion = "3.11"
typeCheckingMode = "basic"
useLibraryCodeForTypes = false
include = ["pandas", "typings"]
exclude = ["pandas/tests", "pandas/io/clipboard", "pandas/util/version", "pandas/core/_numba/extensions.py"]
# enable subset of "strict"
reportDuplicateImport = true
reportInconsistentConstructor = true
reportInvalidStubStatement = true
reportOverlappingOverload = true
reportPropertyTypeMismatch = true
reportUntypedClassDecorator = true
reportUntypedFunctionDecorator = true
reportUntypedNamedTuple = true
reportUnusedImport = true
disableBytesTypePromotions = true
# disable subset of "basic"
reportGeneralTypeIssues = false
reportMissingModuleSource = false
reportOptionalCall = false
reportOptionalIterable = false
reportOptionalMemberAccess = false
reportOptionalOperand = false
reportOptionalSubscript = false
reportPrivateImportUsage = false
reportUnboundVariable = false

[tool.coverage.run]
branch = true
omit = ["pandas/_typing.py", "pandas/_version.py"]
plugins = ["Cython.Coverage"]
source = ["pandas"]

[tool.coverage.report]
ignore_errors = false
show_missing = true
omit = ["pandas/_version.py"]
exclude_lines = [
  # Have to re-enable the standard pragma
  "pragma: no cover",
  # Don't complain about missing debug-only code:s
  "def __repr__",
  "if self.debug",
  # Don't complain if tests don't hit defensive assertion code:
  "raise AssertionError",
  "raise NotImplementedError",
  "AbstractMethodError",
  # Don't complain if non-runnable code isn't run:
  "if 0:",
  "if __name__ == .__main__.:",
  "if TYPE_CHECKING:",
]

[tool.coverage.html]
directory = "coverage_html_report"

[tool.codespell]
ignore-words-list = "blocs, coo, hist, nd, sav, ser, recuse, nin, timere, expec, expecs"
ignore-regex = 'https://([\w/\.])+'
```
