## Supplementary software v0.2.1 for "Virtual control arms for paediatric myopia trials: external validation of axial-elongation models": testing.py

```
"""
Public testing utility functions.
"""


from pandas._testing import (
    assert_extension_array_equal,
    assert_frame_equal,
    assert_index_equal,
    assert_series_equal,
)

__all__ = [
    "assert_extension_array_equal",
    "assert_frame_equal",
    "assert_series_equal",
    "assert_index_equal",
]
```
