## Supplementary software v0.2.1 for "Virtual control arms for paediatric myopia trials: external validation of axial-elongation models": api.py

```
"""
Timeseries API
"""

from pandas._libs.tslibs.parsing import guess_datetime_format

from pandas.tseries import offsets
from pandas.tseries.frequencies import infer_freq

__all__ = ["infer_freq", "offsets", "guess_datetime_format"]
```
