## Supplementary software v0.2.1 for "Virtual control arms for paediatric myopia trials: external validation of axial-elongation models": frequencies.py

```
from __future__ import annotations

from typing import TYPE_CHECKING

import numpy as np

from pandas._libs import lib
from pandas._libs.algos import unique_deltas
from pandas._libs.tslibs import (
    Timestamp,
    get_unit_from_dtype,
    periods_per_day,
    tz_convert_from_utc,
)
from pandas._libs.tslibs.ccalendar import (
    DAYS,
    MONTH_ALIASES,
    MONTH_NUMBERS,
    MONTHS,
    int_to_weekday,
)
from pandas._libs.tslibs.dtypes import (
    OFFSET_TO_PERIOD_FREQSTR,
    freq_to_period_freqstr,
)
from pandas._libs.tslibs.fields import (
    build_field_sarray,
    month_position_check,
)
from pandas._libs.tslibs.offsets import (
    DateOffset,
    Day,
    to_offset,
)
from pandas._libs.tslibs.parsing import get_rule_month
from pandas.util._decorators import cache_readonly

from pandas.core.dtypes.common import is_numeric_dtype
from pandas.core.dtypes.dtypes import (
    DatetimeTZDtype,
    PeriodDtype,
)
from pandas.core.dtypes.generic import (
    ABCIndex,
    ABCSeries,
)

from pandas.core.algorithms import unique

if TYPE_CHECKING:
    from pandas._typing import npt

    from pandas import (
        DatetimeIndex,
        Series,
        TimedeltaIndex,
    )
    from pandas.core.arrays.datetimelike import DatetimeLikeArrayMixin
# --------------------------------------------------------------------
# Offset related functions

_need_suffix = ["QS", "BQE", "BQS", "YS", "BYE", "BYS"]

for _prefix in _need_suffix:
    for _m in MONTHS:
        key = f"{_prefix}-{_m}"
        OFFSET_TO_PERIOD_FREQSTR[key] = OFFSET_TO_PERIOD_FREQSTR[_prefix]

for _prefix in ["Y", "Q"]:
    for _m in MONTHS:
        _alias = f"{_prefix}-{_m}"
        OFFSET_TO_PERIOD_FREQSTR[_alias] = _alias

for _d in DAYS:
    OFFSET_TO_PERIOD_FREQSTR[f"W-{_d}"] = f"W-{_d}"


def get_period_alias(offset_str: str) -> str | None:
    """
    Alias to closest period strings BQ->Q etc.
    """
    return OFFSET_TO_PERIOD_FREQSTR.get(offset_str, None)


# ---------------------------------------------------------------------
# Period codes


def infer_freq(
    index: DatetimeIndex | TimedeltaIndex | Series | DatetimeLikeArrayMixin,
) -> str | None:
    """
    Infer the most likely frequency given the input index.

    Parameters
    ----------
    index : DatetimeIndex, TimedeltaIndex, Series or array-like
      If passed a Series will use the values of the series (NOT THE INDEX).

    Returns
    -------
    str or None
        None if no discernible frequency.

    Raises
    ------
    TypeError
        If the index is not datetime-like.
    ValueError
        If there are fewer than three values.

    Examples
    --------
    >>> idx = pd.date_range(start='2020/12/01', end='2020/12/30', periods=30)
    >>> pd.infer_freq(idx)
    'D'
    """
    from pandas.core.api import DatetimeIndex

    if isinstance(index, ABCSeries):
        values = index._values
        if not (
            lib.is_np_dtype(values.dtype, "mM")
            or isinstance(values.dtype, DatetimeTZDtype)
            or values.dtype == object
        ):
            raise TypeError(
                "cannot infer freq from a non-convertible dtype "
                f"on a Series of {index.dtype}"
            )
        index = values

    inferer: _FrequencyInferer

    if not hasattr(index, "dtype"):
        pass
    elif isinstance(index.dtype, PeriodDtype):
        raise TypeError(
            "PeriodIndex given. Check the `freq` attribute "
            "instead of using infer_freq."
        )
    elif lib.is_np_dtype(index.dtype, "m"):
        # Allow TimedeltaIndex and TimedeltaArray
        inferer = _TimedeltaFrequencyInferer(index)
        return inferer.get_freq()

    elif is_numeric_dtype(index.dtype):
        raise TypeError(
            f"cannot infer freq from a non-convertible index of dtype {index.dtype}"
        )

    if not isinstance(index, DatetimeIndex):
        index = DatetimeIndex(index)

    inferer = _FrequencyInferer(index)
    return inferer.get_freq()


class _FrequencyInferer:
    """
    Not sure if I can avoid the state machine here
    """

    def __init__(self, index) -> None:
        self.index = index
        self.i8values = index.asi8

        # For get_unit_from_dtype we need the dtype to the underlying ndarray,
        #  which for tz-aware is not the same as index.dtype
        if isinstance(index, ABCIndex):
            # error: Item "ndarray[Any, Any]" of "Union[ExtensionArray,
            # ndarray[Any, Any]]" has no attribute "_ndarray"
            self._creso = get_unit_from_dtype(
                index._data._ndarray.dtype  # type: ignore[union-attr]
            )
        else:
            # otherwise we have DTA/TDA
            self._creso = get_unit_from_dtype(index._ndarray.dtype)

        # This moves the values, which are implicitly in UTC, to the
        # the timezone so they are in local time
        if hasattr(index, "tz"):
            if index.tz is not None:
                self.i8values = tz_convert_from_utc(
                    self.i8values, index.tz, reso=self._creso
                )

        if len(index) < 3:
            raise ValueError("Need at least 3 dates to infer frequency")

        self.is_monotonic = (
            self.index._is_monotonic_increasing or self.index._is_monotonic_decreasing
        )

    @cache_readonly
    def deltas(self) -> npt.NDArray[np.int64]:
        return unique_deltas(self.i8values)

    @cache_readonly
    def deltas_asi8(self) -> npt.NDArray[np.int64]:
        # NB: we cannot use self.i8values here because we may have converted
        #  the tz in __init__
        return unique_deltas(self.index.asi8)

    @cache_readonly
    def is_unique(self) -> bool:
        return len(self.deltas) == 1

    @cache_readonly
    def is_unique_asi8(self) -> bool:
        return len(self.deltas_asi8) == 1

    def get_freq(self) -> str | None:
        """
        Find the appropriate frequency string to describe the inferred
        frequency of self.i8values

        Returns
        -------
        str or None
        """
        if not self.is_monotonic or not self.index._is_unique:
            return None

        delta = self.deltas[0]
        ppd = periods_per_day(self._creso)
        if delta and _is_multiple(delta, ppd):
            return self._infer_daily_rule()

        # Business hourly, maybe. 17: one day / 65: one weekend
        if self.hour_deltas in ([1, 17], [1, 65], [1, 17, 65]):
            return "bh"

        # Possibly intraday frequency.  Here we use the
        # original .asi8 values as the modified values
        # will not work around DST transitions.  See #8772
        if not self.is_unique_asi8:
            return None

        delta = self.deltas_asi8[0]
        pph = ppd // 24
        ppm = pph // 60
        pps = ppm // 60
        if _is_multiple(delta, pph):
            # Hours
            return _maybe_add_count("h", delta / pph)
        elif _is_multiple(delta, ppm):
            # Minutes
            return _maybe_add_count("min", delta / ppm)
        elif _is_multiple(delta, pps):
            # Seconds
            return _maybe_add_count("s", delta / pps)
        elif _is_multiple(delta, (pps // 1000)):
            # Milliseconds
            return _maybe_add_count("ms", delta / (pps // 1000))
        elif _is_multiple(delta, (pps // 1_000_000)):
            # Microseconds
            return _maybe_add_count("us", delta / (pps // 1_000_000))
        else:
            # Nanoseconds
            return _maybe_add_count("ns", delta)

    @cache_readonly
    def day_deltas(self) -> list[int]:
        ppd = periods_per_day(self._creso)
        return [x / ppd for x in self.deltas]

    @cache_readonly
    def hour_deltas(self) -> list[int]:
        pph = periods_per_day(self._creso) // 24
        return [x / pph for x in self.deltas]

    @cache_readonly
    def fields(self) -> np.ndarray:  # structured array of fields
        return build_field_sarray(self.i8values, reso=self._creso)

    @cache_readonly
    def rep_stamp(self) -> Timestamp:
        return Timestamp(self.i8values[0], unit=self.index.unit)

    def month_position_check(self) -> str | None:
        return month_position_check(self.fields, self.index.dayofweek)

    @cache_readonly
    def mdiffs(self) -> npt.NDArray[np.int64]:
        nmonths = self.fields["Y"] * 12 + self.fields["M"]
        return unique_deltas(nmonths.astype("i8"))

    @cache_readonly
    def ydiffs(self) -> npt.NDArray[np.int64]:
        return unique_deltas(self.fields["Y"].astype("i8"))

    def _infer_daily_rule(self) -> str | None:
        annual_rule = self._get_annual_rule()
        if annual_rule:
            nyears = self.ydiffs[0]
            month = MONTH_ALIASES[self.rep_stamp.month]
            alias = f"{annual_rule}-{month}"
            return _maybe_add_count(alias, nyears)

        quarterly_rule = self._get_quarterly_rule()
        if quarterly_rule:
            nquarters = self.mdiffs[0] / 3
            mod_dict = {0: 12, 2: 11, 1: 10}
            month = MONTH_ALIASES[mod_dict[self.rep_stamp.month % 3]]
            alias = f"{quarterly_rule}-{month}"
            return _maybe_add_count(alias, nquarters)

        monthly_rule = self._get_monthly_rule()
        if monthly_rule:
            return _maybe_add_count(monthly_rule, self.mdiffs[0])

        if self.is_unique:
            return self._get_daily_rule()

        if self._is_business_daily():
            return "B"

        wom_rule = self._get_wom_rule()
        if wom_rule:
            return wom_rule

        return None

    def _get_daily_rule(self) -> str | None:
        ppd = periods_per_day(self._creso)
        days = self.deltas[0] / ppd
        if days % 7 == 0:
            # Weekly
            wd = int_to_weekday[self.rep_stamp.weekday()]
            alias = f"W-{wd}"
            return _maybe_add_count(alias, days / 7)
        else:
            return _maybe_add_count("D", days)

    def _get_annual_rule(self) -> str | None:
        if len(self.ydiffs) > 1:
            return None

        if len(unique(self.fields["M"])) > 1:
            return None

        pos_check = self.month_position_check()

        if pos_check is None:
            return None
        else:
            return {"cs": "YS", "bs": "BYS", "ce": "YE", "be": "BYE"}.get(pos_check)

    def _get_quarterly_rule(self) -> str | None:
        if len(self.mdiffs) > 1:
            return None

        if not self.mdiffs[0] % 3 == 0:
            return None

        pos_check = self.month_position_check()

        if pos_check is None:
            return None
        else:
            return {"cs": "QS", "bs": "BQS", "ce": "QE", "be": "BQE"}.get(pos_check)

    def _get_monthly_rule(self) -> str | None:
        if len(self.mdiffs) > 1:
            return None
        pos_check = self.month_position_check()

        if pos_check is None:
            return None
        else:
            return {"cs": "MS", "bs": "BMS", "ce": "ME", "be": "BME"}.get(pos_check)

    def _is_business_daily(self) -> bool:
        # quick check: cannot be business daily
        if self.day_deltas != [1, 3]:
            return False

        # probably business daily, but need to confirm
        first_weekday = self.index[0].weekday()
        shifts = np.diff(self.i8values)
        ppd = periods_per_day(self._creso)
        shifts = np.floor_divide(shifts, ppd)
        weekdays = np.mod(first_weekday + np.cumsum(shifts), 7)

        return bool(
            np.all(
                ((weekdays == 0) & (shifts == 3))
                | ((weekdays > 0) & (weekdays <= 4) & (shifts == 1))
            )
        )

    def _get_wom_rule(self) -> str | None:
        weekdays = unique(self.index.weekday)
        if len(weekdays) > 1:
            return None

        week_of_months = unique((self.index.day - 1) // 7)
        # Only attempt to infer up to WOM-4. See #9425
        week_of_months = week_of_months[week_of_months < 4]
        if len(week_of_months) == 0 or len(week_of_months) > 1:
            return None

        # get which week
        week = week_of_months[0] + 1
        wd = int_to_weekday[weekdays[0]]

        return f"WOM-{week}{wd}"


class _TimedeltaFrequencyInferer(_FrequencyInferer):
    def _infer_daily_rule(self):
        if self.is_unique:
            return self._get_daily_rule()


def _is_multiple(us, mult: int) -> bool:
    return us % mult == 0


def _maybe_add_count(base: str, count: float) -> str:
    if count != 1:
        assert count == int(count)
        count = int(count)
        return f"{count}{base}"
    else:
        return base


# ----------------------------------------------------------------------
# Frequency comparison


def is_subperiod(source, target) -> bool:
    """
    Returns True if downsampling is possible between source and target
    frequencies

    Parameters
    ----------
    source : str or DateOffset
        Frequency converting from
    target : str or DateOffset
        Frequency converting to

    Returns
    -------
    bool
    """
    if target is None or source is None:
        return False
    source = _maybe_coerce_freq(source)
    target = _maybe_coerce_freq(target)

    if _is_annual(target):
        if _is_quarterly(source):
            return _quarter_months_conform(
                get_rule_month(source), get_rule_month(target)
            )
        return source in {"D", "C", "B", "M", "h", "min", "s", "ms", "us", "ns"}
    elif _is_quarterly(target):
        return source in {"D", "C", "B", "M", "h", "min", "s", "ms", "us", "ns"}
    elif _is_monthly(target):
        return source in {"D", "C", "B", "h", "min", "s", "ms", "us", "ns"}
    elif _is_weekly(target):
        return source in {target, "D", "C", "B", "h", "min", "s", "ms", "us", "ns"}
    elif target == "B":
        return source in {"B", "h", "min", "s", "ms", "us", "ns"}
    elif target == "C":
        return source in {"C", "h", "min", "s", "ms", "us", "ns"}
    elif target == "D":
        return source in {"D", "h", "min", "s", "ms", "us", "ns"}
    elif target == "h":
        return source in {"h", "min", "s", "ms", "us", "ns"}
    elif target == "min":
        return source in {"min", "s", "ms", "us", "ns"}
    elif target == "s":
        return source in {"s", "ms", "us", "ns"}
    elif target == "ms":
        return source in {"ms", "us", "ns"}
    elif target == "us":
        return source in {"us", "ns"}
    elif target == "ns":
        return source in {"ns"}
    else:
        return False


def is_superperiod(source, target) -> bool:
    """
    Returns True if upsampling is possible between source and target
    frequencies

    Parameters
    ----------
    source : str or DateOffset
        Frequency converting from
    target : str or DateOffset
        Frequency converting to

    Returns
    -------
    bool
    """
    if target is None or source is None:
        return False
    source = _maybe_coerce_freq(source)
    target = _maybe_coerce_freq(target)

    if _is_annual(source):
        if _is_annual(target):
            return get_rule_month(source) == get_rule_month(target)

        if _is_quarterly(target):
            smonth = get_rule_month(source)
            tmonth = get_rule_month(target)
            return _quarter_months_conform(smonth, tmonth)
        return target in {"D", "C", "B", "M", "h", "min", "s", "ms", "us", "ns"}
    elif _is_quarterly(source):
        return target in {"D", "C", "B", "M", "h", "min", "s", "ms", "us", "ns"}
    elif _is_monthly(source):
        return target in {"D", "C", "B", "h", "min", "s", "ms", "us", "ns"}
    elif _is_weekly(source):
        return target in {source, "D", "C", "B", "h", "min", "s", "ms", "us", "ns"}
    elif source == "B":
        return target in {"D", "C", "B", "h", "min", "s", "ms", "us", "ns"}
    elif source == "C":
        return target in {"D", "C", "B", "h", "min", "s", "ms", "us", "ns"}
    elif source == "D":
        return target in {"D", "C", "B", "h", "min", "s", "ms", "us", "ns"}
    elif source == "h":
        return target in {"h", "min", "s", "ms", "us", "ns"}
    elif source == "min":
        return target in {"min", "s", "ms", "us", "ns"}
    elif source == "s":
        return target in {"s", "ms", "us", "ns"}
    elif source == "ms":
        return target in {"ms", "us", "ns"}
    elif source == "us":
        return target in {"us", "ns"}
    elif source == "ns":
        return target in {"ns"}
    else:
        return False


def _maybe_coerce_freq(code) -> str:
    """we might need to coerce a code to a rule_code
    and uppercase it

    Parameters
    ----------
    source : str or DateOffset
        Frequency converting from

    Returns
    -------
    str
    """
    assert code is not None
    if isinstance(code, DateOffset):
        code = freq_to_period_freqstr(1, code.name)
    if code in {"h", "min", "s", "ms", "us", "ns"}:
        return code
    else:
        return code.upper()


def _quarter_months_conform(source: str, target: str) -> bool:
    snum = MONTH_NUMBERS[source]
    tnum = MONTH_NUMBERS[target]
    return snum % 3 == tnum % 3


def _is_annual(rule: str) -> bool:
    rule = rule.upper()
    return rule == "Y" or rule.startswith("Y-")


def _is_quarterly(rule: str) -> bool:
    rule = rule.upper()
    return rule == "Q" or rule.startswith(("Q-", "BQ"))


def _is_monthly(rule: str) -> bool:
    rule = rule.upper()
    return rule in ("M", "BM")


def _is_weekly(rule: str) -> bool:
    rule = rule.upper()
    return rule == "W" or rule.startswith("W-")


__all__ = [
    "Day",
    "get_period_alias",
    "infer_freq",
    "is_subperiod",
    "is_superperiod",
    "to_offset",
]
```
