## Supplementary software v0.2.1 for "Virtual control arms for paediatric myopia trials: external validation of axial-elongation models": holiday.py

```
from __future__ import annotations

from datetime import (
    datetime,
    timedelta,
)
import warnings

from dateutil.relativedelta import (
    FR,
    MO,
    SA,
    SU,
    TH,
    TU,
    WE,
)
import numpy as np

from pandas.errors import PerformanceWarning

from pandas import (
    DateOffset,
    DatetimeIndex,
    Series,
    Timestamp,
    concat,
    date_range,
)

from pandas.tseries.offsets import (
    Day,
    Easter,
)


def next_monday(dt: datetime) -> datetime:
    """
    If holiday falls on Saturday, use following Monday instead;
    if holiday falls on Sunday, use Monday instead
    """
    if dt.weekday() == 5:
        return dt + timedelta(2)
    elif dt.weekday() == 6:
        return dt + timedelta(1)
    return dt


def next_monday_or_tuesday(dt: datetime) -> datetime:
    """
    For second holiday of two adjacent ones!
    If holiday falls on Saturday, use following Monday instead;
    if holiday falls on Sunday or Monday, use following Tuesday instead
    (because Monday is already taken by adjacent holiday on the day before)
    """
    dow = dt.weekday()
    if dow in (5, 6):
        return dt + timedelta(2)
    if dow == 0:
        return dt + timedelta(1)
    return dt


def previous_friday(dt: datetime) -> datetime:
    """
    If holiday falls on Saturday or Sunday, use previous Friday instead.
    """
    if dt.weekday() == 5:
        return dt - timedelta(1)
    elif dt.weekday() == 6:
        return dt - timedelta(2)
    return dt


def sunday_to_monday(dt: datetime) -> datetime:
    """
    If holiday falls on Sunday, use day thereafter (Monday) instead.
    """
    if dt.weekday() == 6:
        return dt + timedelta(1)
    return dt


def weekend_to_monday(dt: datetime) -> datetime:
    """
    If holiday falls on Sunday or Saturday,
    use day thereafter (Monday) instead.
    Needed for holidays such as Christmas observation in Europe
    """
    if dt.weekday() == 6:
        return dt + timedelta(1)
    elif dt.weekday() == 5:
        return dt + timedelta(2)
    return dt


def nearest_workday(dt: datetime) -> datetime:
    """
    If holiday falls on Saturday, use day before (Friday) instead;
    if holiday falls on Sunday, use day thereafter (Monday) instead.
    """
    if dt.weekday() == 5:
        return dt - timedelta(1)
    elif dt.weekday() == 6:
        return dt + timedelta(1)
    return dt


def next_workday(dt: datetime) -> datetime:
    """
    returns next weekday used for observances
    """
    dt += timedelta(days=1)
    while dt.weekday() > 4:
        # Mon-Fri are 0-4
        dt += timedelta(days=1)
    return dt


def previous_workday(dt: datetime) -> datetime:
    """
    returns previous weekday used for observances
    """
    dt -= timedelta(days=1)
    while dt.weekday() > 4:
        # Mon-Fri are 0-4
        dt -= timedelta(days=1)
    return dt


def before_nearest_workday(dt: datetime) -> datetime:
    """
    returns previous workday after nearest workday
    """
    return previous_workday(nearest_workday(dt))


def after_nearest_workday(dt: datetime) -> datetime:
    """
    returns next workday after nearest workday
    needed for Boxing day or multiple holidays in a series
    """
    return next_workday(nearest_workday(dt))


class Holiday:
    """
    Class that defines a holiday with start/end dates and rules
    for observance.
    """

    start_date: Timestamp | None
    end_date: Timestamp | None
    days_of_week: tuple[int, ...] | None

    def __init__(
        self,
        name: str,
        year=None,
        month=None,
        day=None,
        offset=None,
        observance=None,
        start_date=None,
        end_date=None,
        days_of_week=None,
    ) -> None:
        """
        Parameters
        ----------
        name : str
            Name of the holiday , defaults to class name
        offset : array of pandas.tseries.offsets or
                class from pandas.tseries.offsets
            computes offset from date
        observance: function
            computes when holiday is given a pandas Timestamp
        days_of_week:
            provide a tuple of days e.g  (0,1,2,3,) for Monday Through Thursday
            Monday=0,..,Sunday=6

        Examples
        --------
        >>> from dateutil.relativedelta import MO

        >>> USMemorialDay = pd.tseries.holiday.Holiday(
        ...     "Memorial Day", month=5, day=31, offset=pd.DateOffset(weekday=MO(-1))
        ... )
        >>> USMemorialDay
        Holiday: Memorial Day (month=5, day=31, offset=<DateOffset: weekday=MO(-1)>)

        >>> USLaborDay = pd.tseries.holiday.Holiday(
        ...     "Labor Day", month=9, day=1, offset=pd.DateOffset(weekday=MO(1))
        ... )
        >>> USLaborDay
        Holiday: Labor Day (month=9, day=1, offset=<DateOffset: weekday=MO(+1)>)

        >>> July3rd = pd.tseries.holiday.Holiday("July 3rd", month=7, day=3)
        >>> July3rd
        Holiday: July 3rd (month=7, day=3, )

        >>> NewYears = pd.tseries.holiday.Holiday(
        ...     "New Years Day", month=1,  day=1,
        ...      observance=pd.tseries.holiday.nearest_workday
        ... )
        >>> NewYears  # doctest: +SKIP
        Holiday: New Years Day (
            month=1, day=1, observance=<function nearest_workday at 0x66545e9bc440>
        )

        >>> July3rd = pd.tseries.holiday.Holiday(
        ...     "July 3rd", month=7, day=3,
        ...     days_of_week=(0, 1, 2, 3)
        ... )
        >>> July3rd
        Holiday: July 3rd (month=7, day=3, )
        """
        if offset is not None and observance is not None:
            raise NotImplementedError("Cannot use both offset and observance.")

        self.name = name
        self.year = year
        self.month = month
        self.day = day
        self.offset = offset
        self.start_date = (
            Timestamp(start_date) if start_date is not None else start_date
        )
        self.end_date = Timestamp(end_date) if end_date is not None else end_date
        self.observance = observance
        assert days_of_week is None or type(days_of_week) == tuple
        self.days_of_week = days_of_week

    def __repr__(self) -> str:
        info = ""
        if self.year is not None:
            info += f"year={self.year}, "
        info += f"month={self.month}, day={self.day}, "

        if self.offset is not None:
            info += f"offset={self.offset}"

        if self.observance is not None:
            info += f"observance={self.observance}"

        repr = f"Holiday: {self.name} ({info})"
        return repr

    def dates(
        self, start_date, end_date, return_name: bool = False
    ) -> Series | DatetimeIndex:
        """
        Calculate holidays observed between start date and end date

        Parameters
        ----------
        start_date : starting date, datetime-like, optional
        end_date : ending date, datetime-like, optional
        return_name : bool, optional, default=False
            If True, return a series that has dates and holiday names.
            False will only return dates.

        Returns
        -------
        Series or DatetimeIndex
            Series if return_name is True
        """
        start_date = Timestamp(start_date)
        end_date = Timestamp(end_date)

        filter_start_date = start_date
        filter_end_date = end_date

        if self.year is not None:
            dt = Timestamp(datetime(self.year, self.month, self.day))
            dti = DatetimeIndex([dt])
            if return_name:
                return Series(self.name, index=dti)
            else:
                return dti

        dates = self._reference_dates(start_date, end_date)
        holiday_dates = self._apply_rule(dates)
        if self.days_of_week is not None:
            holiday_dates = holiday_dates[
                np.isin(
                    # error: "DatetimeIndex" has no attribute "dayofweek"
                    holiday_dates.dayofweek,  # type: ignore[attr-defined]
                    self.days_of_week,
                ).ravel()
            ]

        if self.start_date is not None:
            filter_start_date = max(
                self.start_date.tz_localize(filter_start_date.tz), filter_start_date
            )
        if self.end_date is not None:
            filter_end_date = min(
                self.end_date.tz_localize(filter_end_date.tz), filter_end_date
            )
        holiday_dates = holiday_dates[
            (holiday_dates >= filter_start_date) & (holiday_dates <= filter_end_date)
        ]
        if return_name:
            return Series(self.name, index=holiday_dates)
        return holiday_dates

    def _reference_dates(
        self, start_date: Timestamp, end_date: Timestamp
    ) -> DatetimeIndex:
        """
        Get reference dates for the holiday.

        Return reference dates for the holiday also returning the year
        prior to the start_date and year following the end_date.  This ensures
        that any offsets to be applied will yield the holidays within
        the passed in dates.
        """
        if self.start_date is not None:
            start_date = self.start_date.tz_localize(start_date.tz)

        if self.end_date is not None:
            end_date = self.end_date.tz_localize(start_date.tz)

        year_offset = DateOffset(years=1)
        reference_start_date = Timestamp(
            datetime(start_date.year - 1, self.month, self.day)
        )

        reference_end_date = Timestamp(
            datetime(end_date.year + 1, self.month, self.day)
        )
        # Don't process unnecessary holidays
        dates = date_range(
            start=reference_start_date,
            end=reference_end_date,
            freq=year_offset,
            tz=start_date.tz,
        )

        return dates

    def _apply_rule(self, dates: DatetimeIndex) -> DatetimeIndex:
        """
        Apply the given offset/observance to a DatetimeIndex of dates.

        Parameters
        ----------
        dates : DatetimeIndex
            Dates to apply the given offset/observance rule

        Returns
        -------
        Dates with rules applied
        """
        if dates.empty:
            return dates.copy()

        if self.observance is not None:
            return dates.map(lambda d: self.observance(d))

        if self.offset is not None:
            if not isinstance(self.offset, list):
                offsets = [self.offset]
            else:
                offsets = self.offset
            for offset in offsets:
                # if we are adding a non-vectorized value
                # ignore the PerformanceWarnings:
                with warnings.catch_warnings():
                    warnings.simplefilter("ignore", PerformanceWarning)
                    dates += offset
        return dates


holiday_calendars = {}


def register(cls) -> None:
    try:
        name = cls.name
    except AttributeError:
        name = cls.__name__
    holiday_calendars[name] = cls


def get_calendar(name: str):
    """
    Return an instance of a calendar based on its name.

    Parameters
    ----------
    name : str
        Calendar name to return an instance of
    """
    return holiday_calendars[name]()


class HolidayCalendarMetaClass(type):
    def __new__(cls, clsname: str, bases, attrs):
        calendar_class = super().__new__(cls, clsname, bases, attrs)
        register(calendar_class)
        return calendar_class


class AbstractHolidayCalendar(metaclass=HolidayCalendarMetaClass):
    """
    Abstract interface to create holidays following certain rules.
    """

    rules: list[Holiday] = []
    start_date = Timestamp(datetime(1970, 1, 1))
    end_date = Timestamp(datetime(2200, 12, 31))
    _cache = None

    def __init__(self, name: str = "", rules=None) -> None:
        """
        Initializes holiday object with a given set a rules.  Normally
        classes just have the rules defined within them.

        Parameters
        ----------
        name : str
            Name of the holiday calendar, defaults to class name
        rules : array of Holiday objects
            A set of rules used to create the holidays.
        """
        super().__init__()
        if not name:
            name = type(self).__name__
        self.name = name

        if rules is not None:
            self.rules = rules

    def rule_from_name(self, name: str):
        for rule in self.rules:
            if rule.name == name:
                return rule

        return None

    def holidays(self, start=None, end=None, return_name: bool = False):
        """
        Returns a curve with holidays between start_date and end_date

        Parameters
        ----------
        start : starting date, datetime-like, optional
        end : ending date, datetime-like, optional
        return_name : bool, optional
            If True, return a series that has dates and holiday names.
            False will only return a DatetimeIndex of dates.

        Returns
        -------
            DatetimeIndex of holidays
        """
        if self.rules is None:
            raise Exception(
                f"Holiday Calendar {self.name} does not have any rules specified"
            )

        if start is None:
            start = AbstractHolidayCalendar.start_date

        if end is None:
            end = AbstractHolidayCalendar.end_date

        start = Timestamp(start)
        end = Timestamp(end)

        # If we don't have a cache or the dates are outside the prior cache, we
        # get them again
        if self._cache is None or start < self._cache[0] or end > self._cache[1]:
            pre_holidays = [
                rule.dates(start, end, return_name=True) for rule in self.rules
            ]
            if pre_holidays:
                # error: Argument 1 to "concat" has incompatible type
                # "List[Union[Series, DatetimeIndex]]"; expected
                # "Union[Iterable[DataFrame], Mapping[<nothing>, DataFrame]]"
                holidays = concat(pre_holidays)  # type: ignore[arg-type]
            else:
                # error: Incompatible types in assignment (expression has type
                # "Series", variable has type "DataFrame")
                holidays = Series(
                    index=DatetimeIndex([]), dtype=object
                )  # type: ignore[assignment]

            self._cache = (start, end, holidays.sort_index())

        holidays = self._cache[2]
        holidays = holidays[start:end]

        if return_name:
            return holidays
        else:
            return holidays.index

    @staticmethod
    def merge_class(base, other):
        """
        Merge holiday calendars together. The base calendar
        will take precedence to other. The merge will be done
        based on each holiday's name.

        Parameters
        ----------
        base : AbstractHolidayCalendar
          instance/subclass or array of Holiday objects
        other : AbstractHolidayCalendar
          instance/subclass or array of Holiday objects
        """
        try:
            other = other.rules
        except AttributeError:
            pass

        if not isinstance(other, list):
            other = [other]
        other_holidays = {holiday.name: holiday for holiday in other}

        try:
            base = base.rules
        except AttributeError:
            pass

        if not isinstance(base, list):
            base = [base]
        base_holidays = {holiday.name: holiday for holiday in base}

        other_holidays.update(base_holidays)
        return list(other_holidays.values())

    def merge(self, other, inplace: bool = False):
        """
        Merge holiday calendars together.  The caller's class
        rules take precedence.  The merge will be done
        based on each holiday's name.

        Parameters
        ----------
        other : holiday calendar
        inplace : bool (default=False)
            If True set rule_table to holidays, else return array of Holidays
        """
        holidays = self.merge_class(self, other)
        if inplace:
            self.rules = holidays
        else:
            return holidays


USMemorialDay = Holiday(
    "Memorial Day", month=5, day=31, offset=DateOffset(weekday=MO(-1))
)
USLaborDay = Holiday("Labor Day", month=9, day=1, offset=DateOffset(weekday=MO(1)))
USColumbusDay = Holiday(
    "Columbus Day", month=10, day=1, offset=DateOffset(weekday=MO(2))
)
USThanksgivingDay = Holiday(
    "Thanksgiving Day", month=11, day=1, offset=DateOffset(weekday=TH(4))
)
USMartinLutherKingJr = Holiday(
    "Birthday of Martin Luther King, Jr.",
    start_date=datetime(1986, 1, 1),
    month=1,
    day=1,
    offset=DateOffset(weekday=MO(3)),
)
USPresidentsDay = Holiday(
    "Washington's Birthday", month=2, day=1, offset=DateOffset(weekday=MO(3))
)
GoodFriday = Holiday("Good Friday", month=1, day=1, offset=[Easter(), Day(-2)])

EasterMonday = Holiday("Easter Monday", month=1, day=1, offset=[Easter(), Day(1)])


class USFederalHolidayCalendar(AbstractHolidayCalendar):
    """
    US Federal Government Holiday Calendar based on rules specified by:
    https://www.opm.gov/policy-data-oversight/pay-leave/federal-holidays/
    """

    rules = [
        Holiday("New Year's Day", month=1, day=1, observance=nearest_workday),
        USMartinLutherKingJr,
        USPresidentsDay,
        USMemorialDay,
        Holiday(
            "Juneteenth National Independence Day",
            month=6,
            day=19,
            start_date="2021-06-18",
            observance=nearest_workday,
        ),
        Holiday("Independence Day", month=7, day=4, observance=nearest_workday),
        USLaborDay,
        USColumbusDay,
        Holiday("Veterans Day", month=11, day=11, observance=nearest_workday),
        USThanksgivingDay,
        Holiday("Christmas Day", month=12, day=25, observance=nearest_workday),
    ]


def HolidayCalendarFactory(name: str, base, other, base_class=AbstractHolidayCalendar):
    rules = AbstractHolidayCalendar.merge_class(base, other)
    calendar_class = type(name, (base_class,), {"rules": rules, "name": name})
    return calendar_class


__all__ = [
    "after_nearest_workday",
    "before_nearest_workday",
    "FR",
    "get_calendar",
    "HolidayCalendarFactory",
    "MO",
    "nearest_workday",
    "next_monday",
    "next_monday_or_tuesday",
    "next_workday",
    "previous_friday",
    "previous_workday",
    "register",
    "SA",
    "SU",
    "sunday_to_monday",
    "TH",
    "TU",
    "WE",
    "weekend_to_monday",
]
```
