## Supplementary software v0.2.1 for "Virtual control arms for paediatric myopia trials: external validation of axial-elongation models": offsets.py

```
from __future__ import annotations

from pandas._libs.tslibs.offsets import (
    FY5253,
    BaseOffset,
    BDay,
    BMonthBegin,
    BMonthEnd,
    BQuarterBegin,
    BQuarterEnd,
    BusinessDay,
    BusinessHour,
    BusinessMonthBegin,
    BusinessMonthEnd,
    BYearBegin,
    BYearEnd,
    CBMonthBegin,
    CBMonthEnd,
    CDay,
    CustomBusinessDay,
    CustomBusinessHour,
    CustomBusinessMonthBegin,
    CustomBusinessMonthEnd,
    DateOffset,
    Day,
    Easter,
    FY5253Quarter,
    Hour,
    LastWeekOfMonth,
    Micro,
    Milli,
    Minute,
    MonthBegin,
    MonthEnd,
    Nano,
    QuarterBegin,
    QuarterEnd,
    Second,
    SemiMonthBegin,
    SemiMonthEnd,
    Tick,
    Week,
    WeekOfMonth,
    YearBegin,
    YearEnd,
)

__all__ = [
    "Day",
    "BaseOffset",
    "BusinessDay",
    "BusinessMonthBegin",
    "BusinessMonthEnd",
    "BDay",
    "CustomBusinessDay",
    "CustomBusinessMonthBegin",
    "CustomBusinessMonthEnd",
    "CDay",
    "CBMonthEnd",
    "CBMonthBegin",
    "MonthBegin",
    "BMonthBegin",
    "MonthEnd",
    "BMonthEnd",
    "SemiMonthEnd",
    "SemiMonthBegin",
    "BusinessHour",
    "CustomBusinessHour",
    "YearBegin",
    "BYearBegin",
    "YearEnd",
    "BYearEnd",
    "QuarterBegin",
    "BQuarterBegin",
    "QuarterEnd",
    "BQuarterEnd",
    "LastWeekOfMonth",
    "FY5253Quarter",
    "FY5253",
    "Week",
    "WeekOfMonth",
    "Easter",
    "Tick",
    "Hour",
    "Minute",
    "Second",
    "Milli",
    "Micro",
    "Nano",
    "DateOffset",
]
```
