## Supplementary software v0.2.1 for "Virtual control arms for paediatric myopia trials: external validation of axial-elongation models": __init__.py

```
def __getattr__(key: str):
    # These imports need to be lazy to avoid circular import errors
    if key == "hash_array":
        from pandas.core.util.hashing import hash_array

        return hash_array
    if key == "hash_pandas_object":
        from pandas.core.util.hashing import hash_pandas_object

        return hash_pandas_object
    if key == "Appender":
        from pandas.util._decorators import Appender

        return Appender
    if key == "Substitution":
        from pandas.util._decorators import Substitution

        return Substitution

    if key == "cache_readonly":
        from pandas.util._decorators import cache_readonly

        return cache_readonly

    raise AttributeError(f"module 'pandas.util' has no attribute '{key}'")


def capitalize_first_letter(s):
    return s[:1].upper() + s[1:]
```
