## Supplementary software v0.2.1 for "Virtual control arms for paediatric myopia trials: external validation of axial-elongation models": _decorators.py

```
from __future__ import annotations

from functools import wraps
import inspect
from textwrap import dedent
from typing import (
    TYPE_CHECKING,
    Any,
    Callable,
    cast,
)
import warnings

from pandas._libs.properties import cache_readonly
from pandas._typing import (
    F,
    T,
)
from pandas.util._exceptions import find_stack_level

if TYPE_CHECKING:
    from collections.abc import Mapping


def deprecate(
    name: str,
    alternative: Callable[..., Any],
    version: str,
    alt_name: str | None = None,
    klass: type[Warning] | None = None,
    stacklevel: int = 2,
    msg: str | None = None,
) -> Callable[[F], F]:
    """
    Return a new function that emits a deprecation warning on use.

    To use this method for a deprecated function, another function
    `alternative` with the same signature must exist. The deprecated
    function will emit a deprecation warning, and in the docstring
    it will contain the deprecation directive with the provided version
    so it can be detected for future removal.

    Parameters
    ----------
    name : str
        Name of function to deprecate.
    alternative : func
        Function to use instead.
    version : str
        Version of pandas in which the method has been deprecated.
    alt_name : str, optional
        Name to use in preference of alternative.__name__.
    klass : Warning, default FutureWarning
    stacklevel : int, default 2
    msg : str
        The message to display in the warning.
        Default is '{name} is deprecated. Use {alt_name} instead.'
    """
    alt_name = alt_name or alternative.__name__
    klass = klass or FutureWarning
    warning_msg = msg or f"{name} is deprecated, use {alt_name} instead."

    @wraps(alternative)
    def wrapper(*args, **kwargs) -> Callable[..., Any]:
        warnings.warn(warning_msg, klass, stacklevel=stacklevel)
        return alternative(*args, **kwargs)

    # adding deprecated directive to the docstring
    msg = msg or f"Use `{alt_name}` instead."
    doc_error_msg = (
        "deprecate needs a correctly formatted docstring in "
        "the target function (should have a one liner short "
        "summary, and opening quotes should be in their own "
        f"line). Found:\n{alternative.__doc__}"
    )

    # when python is running in optimized mode (i.e. `-OO`), docstrings are
    # removed, so we check that a docstring with correct formatting is used
    # but we allow empty docstrings
    if alternative.__doc__:
        if alternative.__doc__.count("\n") < 3:
            raise AssertionError(doc_error_msg)
        empty1, summary, empty2, doc_string = alternative.__doc__.split("\n", 3)
        if empty1 or empty2 and not summary:
            raise AssertionError(doc_error_msg)
        wrapper.__doc__ = dedent(
            f"""
        {summary.strip()}

        .. deprecated:: {version}
            {msg}

        {dedent(doc_string)}"""
        )
    # error: Incompatible return value type (got "Callable[[VarArg(Any), KwArg(Any)],
    # Callable[...,Any]]", expected "Callable[[F], F]")
    return wrapper  # type: ignore[return-value]


def deprecate_kwarg(
    old_arg_name: str,
    new_arg_name: str | None,
    mapping: Mapping[Any, Any] | Callable[[Any], Any] | None = None,
    stacklevel: int = 2,
) -> Callable[[F], F]:
    """
    Decorator to deprecate a keyword argument of a function.

    Parameters
    ----------
    old_arg_name : str
        Name of argument in function to deprecate
    new_arg_name : str or None
        Name of preferred argument in function. Use None to raise warning that
        ``old_arg_name`` keyword is deprecated.
    mapping : dict or callable
        If mapping is present, use it to translate old arguments to
        new arguments. A callable must do its own value checking;
        values not found in a dict will be forwarded unchanged.

    Examples
    --------
    The following deprecates 'cols', using 'columns' instead

    >>> @deprecate_kwarg(old_arg_name='cols', new_arg_name='columns')
    ... def f(columns=''):
    ...     print(columns)
    ...
    >>> f(columns='should work ok')
    should work ok

    >>> f(cols='should raise warning')  # doctest: +SKIP
    FutureWarning: cols is deprecated, use columns instead
      warnings.warn(msg, FutureWarning)
    should raise warning

    >>> f(cols='should error', columns="can\'t pass do both")  # doctest: +SKIP
    TypeError: Can only specify 'cols' or 'columns', not both

    >>> @deprecate_kwarg('old', 'new', {'yes': True, 'no': False})
    ... def f(new=False):
    ...     print('yes!' if new else 'no!')
    ...
    >>> f(old='yes')  # doctest: +SKIP
    FutureWarning: old='yes' is deprecated, use new=True instead
      warnings.warn(msg, FutureWarning)
    yes!

    To raise a warning that a keyword will be removed entirely in the future

    >>> @deprecate_kwarg(old_arg_name='cols', new_arg_name=None)
    ... def f(cols='', another_param=''):
    ...     print(cols)
    ...
    >>> f(cols='should raise warning')  # doctest: +SKIP
    FutureWarning: the 'cols' keyword is deprecated and will be removed in a
    future version please takes steps to stop use of 'cols'
    should raise warning
    >>> f(another_param='should not raise warning')  # doctest: +SKIP
    should not raise warning

    >>> f(cols='should raise warning', another_param='')  # doctest: +SKIP
    FutureWarning: the 'cols' keyword is deprecated and will be removed in a
    future version please takes steps to stop use of 'cols'
    should raise warning
    """
    if mapping is not None and not hasattr(mapping, "get") and not callable(mapping):
        raise TypeError(
            "mapping from old to new argument values must be dict or callable!"
        )

    def _deprecate_kwarg(func: F) -> F:
        @wraps(func)
        def wrapper(*args, **kwargs) -> Callable[..., Any]:
            old_arg_value = kwargs.pop(old_arg_name, None)

            if old_arg_value is not None:
                if new_arg_name is None:
                    msg = (
                        f"the {repr(old_arg_name)} keyword is deprecated and "
                        "will be removed in a future version. Please take "
                        f"steps to stop the use of {repr(old_arg_name)}"
                    )
                    warnings.warn(msg, FutureWarning, stacklevel=stacklevel)
                    kwargs[old_arg_name] = old_arg_value
                    return func(*args, **kwargs)

                elif mapping is not None:
                    if callable(mapping):
                        new_arg_value = mapping(old_arg_value)
                    else:
                        new_arg_value = mapping.get(old_arg_value, old_arg_value)
                    msg = (
                        f"the {old_arg_name}={repr(old_arg_value)} keyword is "
                        "deprecated, use "
                        f"{new_arg_name}={repr(new_arg_value)} instead."
                    )
                else:
                    new_arg_value = old_arg_value
                    msg = (
                        f"the {repr(old_arg_name)} keyword is deprecated, "
                        f"use {repr(new_arg_name)} instead."
                    )

                warnings.warn(msg, FutureWarning, stacklevel=stacklevel)
                if kwargs.get(new_arg_name) is not None:
                    msg = (
                        f"Can only specify {repr(old_arg_name)} "
                        f"or {repr(new_arg_name)}, not both."
                    )
                    raise TypeError(msg)
                kwargs[new_arg_name] = new_arg_value
            return func(*args, **kwargs)

        return cast(F, wrapper)

    return _deprecate_kwarg


def _format_argument_list(allow_args: list[str]) -> str:
    """
    Convert the allow_args argument (either string or integer) of
    `deprecate_nonkeyword_arguments` function to a string describing
    it to be inserted into warning message.

    Parameters
    ----------
    allowed_args : list, tuple or int
        The `allowed_args` argument for `deprecate_nonkeyword_arguments`,
        but None value is not allowed.

    Returns
    -------
    str
        The substring describing the argument list in best way to be
        inserted to the warning message.

    Examples
    --------
    `format_argument_list([])` -> ''
    `format_argument_list(['a'])` -> "except for the arguments 'a'"
    `format_argument_list(['a', 'b'])` -> "except for the arguments 'a' and 'b'"
    `format_argument_list(['a', 'b', 'c'])` ->
        "except for the arguments 'a', 'b' and 'c'"
    """
    if "self" in allow_args:
        allow_args.remove("self")
    if not allow_args:
        return ""
    elif len(allow_args) == 1:
        return f" except for the argument '{allow_args[0]}'"
    else:
        last = allow_args[-1]
        args = ", ".join(["'" + x + "'" for x in allow_args[:-1]])
        return f" except for the arguments {args} and '{last}'"


def future_version_msg(version: str | None) -> str:
    """Specify which version of pandas the deprecation will take place in."""
    if version is None:
        return "In a future version of pandas"
    else:
        return f"Starting with pandas version {version}"


def deprecate_nonkeyword_arguments(
    version: str | None,
    allowed_args: list[str] | None = None,
    name: str | None = None,
) -> Callable[[F], F]:
    """
    Decorator to deprecate a use of non-keyword arguments of a function.

    Parameters
    ----------
    version : str, optional
        The version in which positional arguments will become
        keyword-only. If None, then the warning message won't
        specify any particular version.

    allowed_args : list, optional
        In case of list, it must be the list of names of some
        first arguments of the decorated functions that are
        OK to be given as positional arguments. In case of None value,
        defaults to list of all arguments not having the
        default value.

    name : str, optional
        The specific name of the function to show in the warning
        message. If None, then the Qualified name of the function
        is used.
    """

    def decorate(func):
        old_sig = inspect.signature(func)

        if allowed_args is not None:
            allow_args = allowed_args
        else:
            allow_args = [
                p.name
                for p in old_sig.parameters.values()
                if p.kind in (p.POSITIONAL_ONLY, p.POSITIONAL_OR_KEYWORD)
                and p.default is p.empty
            ]

        new_params = [
            p.replace(kind=p.KEYWORD_ONLY)
            if (
                p.kind in (p.POSITIONAL_ONLY, p.POSITIONAL_OR_KEYWORD)
                and p.name not in allow_args
            )
            else p
            for p in old_sig.parameters.values()
        ]
        new_params.sort(key=lambda p: p.kind)
        new_sig = old_sig.replace(parameters=new_params)

        num_allow_args = len(allow_args)
        msg = (
            f"{future_version_msg(version)} all arguments of "
            f"{name or func.__qualname__}{{arguments}} will be keyword-only."
        )

        @wraps(func)
        def wrapper(*args, **kwargs):
            if len(args) > num_allow_args:
                warnings.warn(
                    msg.format(arguments=_format_argument_list(allow_args)),
                    FutureWarning,
                    stacklevel=find_stack_level(),
                )
            return func(*args, **kwargs)

        # error: "Callable[[VarArg(Any), KwArg(Any)], Any]" has no
        # attribute "__signature__"
        wrapper.__signature__ = new_sig  # type: ignore[attr-defined]
        return wrapper

    return decorate


def doc(*docstrings: None | str | Callable, **params) -> Callable[[F], F]:
    """
    A decorator to take docstring templates, concatenate them and perform string
    substitution on them.

    This decorator will add a variable "_docstring_components" to the wrapped
    callable to keep track the original docstring template for potential usage.
    If it should be consider as a template, it will be saved as a string.
    Otherwise, it will be saved as callable, and later user __doc__ and dedent
    to get docstring.

    Parameters
    ----------
    *docstrings : None, str, or callable
        The string / docstring / docstring template to be appended in order
        after default docstring under callable.
    **params
        The string which would be used to format docstring template.
    """

    def decorator(decorated: F) -> F:
        # collecting docstring and docstring templates
        docstring_components: list[str | Callable] = []
        if decorated.__doc__:
            docstring_components.append(dedent(decorated.__doc__))

        for docstring in docstrings:
            if docstring is None:
                continue
            if hasattr(docstring, "_docstring_components"):
                docstring_components.extend(
                    docstring._docstring_components  # pyright: ignore[reportGeneralTypeIssues]
                )
            elif isinstance(docstring, str) or docstring.__doc__:
                docstring_components.append(docstring)

        params_applied = [
            component.format(**params)
            if isinstance(component, str) and len(params) > 0
            else component
            for component in docstring_components
        ]

        decorated.__doc__ = "".join(
            [
                component
                if isinstance(component, str)
                else dedent(component.__doc__ or "")
                for component in params_applied
            ]
        )

        # error: "F" has no attribute "_docstring_components"
        decorated._docstring_components = (  # type: ignore[attr-defined]
            docstring_components
        )
        return decorated

    return decorator


# Substitution and Appender are derived from matplotlib.docstring (1.1.0)
# module https://matplotlib.org/users/license.html


class Substitution:
    """
    A decorator to take a function's docstring and perform string
    substitution on it.

    This decorator should be robust even if func.__doc__ is None
    (for example, if -OO was passed to the interpreter)

    Usage: construct a docstring.Substitution with a sequence or
    dictionary suitable for performing substitution; then
    decorate a suitable function with the constructed object. e.g.

    sub_author_name = Substitution(author='Jason')

    @sub_author_name
    def some_function(x):
        "%(author)s wrote this function"

    # note that some_function.__doc__ is now "Jason wrote this function"

    One can also use positional arguments.

    sub_first_last_names = Substitution('Edgar Allen', 'Poe')

    @sub_first_last_names
    def some_function(x):
        "%s %s wrote the Raven"
    """

    def __init__(self, *args, **kwargs) -> None:
        if args and kwargs:
            raise AssertionError("Only positional or keyword args are allowed")

        self.params = args or kwargs

    def __call__(self, func: F) -> F:
        func.__doc__ = func.__doc__ and func.__doc__ % self.params
        return func

    def update(self, *args, **kwargs) -> None:
        """
        Update self.params with supplied args.
        """
        if isinstance(self.params, dict):
            self.params.update(*args, **kwargs)


class Appender:
    """
    A function decorator that will append an addendum to the docstring
    of the target function.

    This decorator should be robust even if func.__doc__ is None
    (for example, if -OO was passed to the interpreter).

    Usage: construct a docstring.Appender with a string to be joined to
    the original docstring. An optional 'join' parameter may be supplied
    which will be used to join the docstring and addendum. e.g.

    add_copyright = Appender("Copyright (c) 2009", join='\n')

    @add_copyright
    def my_dog(has='fleas'):
        "This docstring will have a copyright below"
        pass
    """

    addendum: str | None

    def __init__(self, addendum: str | None, join: str = "", indents: int = 0) -> None:
        if indents > 0:
            self.addendum = indent(addendum, indents=indents)
        else:
            self.addendum = addendum
        self.join = join

    def __call__(self, func: T) -> T:
        func.__doc__ = func.__doc__ if func.__doc__ else ""
        self.addendum = self.addendum if self.addendum else ""
        docitems = [func.__doc__, self.addendum]
        func.__doc__ = dedent(self.join.join(docitems))
        return func


def indent(text: str | None, indents: int = 1) -> str:
    if not text or not isinstance(text, str):
        return ""
    jointext = "".join(["\n"] + ["    "] * indents)
    return jointext.join(text.split("\n"))


__all__ = [
    "Appender",
    "cache_readonly",
    "deprecate",
    "deprecate_kwarg",
    "deprecate_nonkeyword_arguments",
    "doc",
    "future_version_msg",
    "Substitution",
]
```
