## Supplementary software v0.2.1 for "Virtual control arms for paediatric myopia trials: external validation of axial-elongation models": _doctools.py

```
from __future__ import annotations

from typing import TYPE_CHECKING

import numpy as np

import pandas as pd

if TYPE_CHECKING:
    from collections.abc import Iterable


class TablePlotter:
    """
    Layout some DataFrames in vertical/horizontal layout for explanation.
    Used in merging.rst
    """

    def __init__(
        self,
        cell_width: float = 0.37,
        cell_height: float = 0.25,
        font_size: float = 7.5,
    ) -> None:
        self.cell_width = cell_width
        self.cell_height = cell_height
        self.font_size = font_size

    def _shape(self, df: pd.DataFrame) -> tuple[int, int]:
        """
        Calculate table shape considering index levels.
        """
        row, col = df.shape
        return row + df.columns.nlevels, col + df.index.nlevels

    def _get_cells(self, left, right, vertical) -> tuple[int, int]:
        """
        Calculate appropriate figure size based on left and right data.
        """
        if vertical:
            # calculate required number of cells
            vcells = max(sum(self._shape(df)[0] for df in left), self._shape(right)[0])
            hcells = max(self._shape(df)[1] for df in left) + self._shape(right)[1]
        else:
            vcells = max([self._shape(df)[0] for df in left] + [self._shape(right)[0]])
            hcells = sum([self._shape(df)[1] for df in left] + [self._shape(right)[1]])
        return hcells, vcells

    def plot(self, left, right, labels: Iterable[str] = (), vertical: bool = True):
        """
        Plot left / right DataFrames in specified layout.

        Parameters
        ----------
        left : list of DataFrames before operation is applied
        right : DataFrame of operation result
        labels : list of str to be drawn as titles of left DataFrames
        vertical : bool, default True
            If True, use vertical layout. If False, use horizontal layout.
        """
        from matplotlib import gridspec
        import matplotlib.pyplot as plt

        if not isinstance(left, list):
            left = [left]
        left = [self._conv(df) for df in left]
        right = self._conv(right)

        hcells, vcells = self._get_cells(left, right, vertical)

        if vertical:
            figsize = self.cell_width * hcells, self.cell_height * vcells
        else:
            # include margin for titles
            figsize = self.cell_width * hcells, self.cell_height * vcells
        fig = plt.figure(figsize=figsize)

        if vertical:
            gs = gridspec.GridSpec(len(left), hcells)
            # left
            max_left_cols = max(self._shape(df)[1] for df in left)
            max_left_rows = max(self._shape(df)[0] for df in left)
            for i, (_left, _label) in enumerate(zip(left, labels)):
                ax = fig.add_subplot(gs[i, 0:max_left_cols])
                self._make_table(ax, _left, title=_label, height=1.0 / max_left_rows)
            # right
            ax = plt.subplot(gs[:, max_left_cols:])
            self._make_table(ax, right, title="Result", height=1.05 / vcells)
            fig.subplots_adjust(top=0.9, bottom=0.05, left=0.05, right=0.95)
        else:
            max_rows = max(self._shape(df)[0] for df in left + [right])
            height = 1.0 / np.max(max_rows)
            gs = gridspec.GridSpec(1, hcells)
            # left
            i = 0
            for df, _label in zip(left, labels):
                sp = self._shape(df)
                ax = fig.add_subplot(gs[0, i : i + sp[1]])
                self._make_table(ax, df, title=_label, height=height)
                i += sp[1]
            # right
            ax = plt.subplot(gs[0, i:])
            self._make_table(ax, right, title="Result", height=height)
            fig.subplots_adjust(top=0.85, bottom=0.05, left=0.05, right=0.95)

        return fig

    def _conv(self, data):
        """
        Convert each input to appropriate for table outplot.
        """
        if isinstance(data, pd.Series):
            if data.name is None:
                data = data.to_frame(name="")
            else:
                data = data.to_frame()
        data = data.fillna("NaN")
        return data

    def _insert_index(self, data):
        # insert is destructive
        data = data.copy()
        idx_nlevels = data.index.nlevels
        if idx_nlevels == 1:
            data.insert(0, "Index", data.index)
        else:
            for i in range(idx_nlevels):
                data.insert(i, f"Index{i}", data.index._get_level_values(i))

        col_nlevels = data.columns.nlevels
        if col_nlevels > 1:
            col = data.columns._get_level_values(0)
            values = [
                data.columns._get_level_values(i)._values for i in range(1, col_nlevels)
            ]
            col_df = pd.DataFrame(values)
            data.columns = col_df.columns
            data = pd.concat([col_df, data])
            data.columns = col
        return data

    def _make_table(self, ax, df, title: str, height: float | None = None) -> None:
        if df is None:
            ax.set_visible(False)
            return

        from pandas import plotting

        idx_nlevels = df.index.nlevels
        col_nlevels = df.columns.nlevels
        # must be convert here to get index levels for colorization
        df = self._insert_index(df)
        tb = plotting.table(ax, df, loc=9)
        tb.set_fontsize(self.font_size)

        if height is None:
            height = 1.0 / (len(df) + 1)

        props = tb.properties()
        for (r, c), cell in props["celld"].items():
            if c == -1:
                cell.set_visible(False)
            elif r < col_nlevels and c < idx_nlevels:
                cell.set_visible(False)
            elif r < col_nlevels or c < idx_nlevels:
                cell.set_facecolor("#AAAAAA")
            cell.set_height(height)

        ax.set_title(title, size=self.font_size)
        ax.axis("off")


def main() -> None:
    import matplotlib.pyplot as plt

    p = TablePlotter()

    df1 = pd.DataFrame({"A": [10, 11, 12], "B": [20, 21, 22], "C": [30, 31, 32]})
    df2 = pd.DataFrame({"A": [10, 12], "C": [30, 32]})

    p.plot([df1, df2], pd.concat([df1, df2]), labels=["df1", "df2"], vertical=True)
    plt.show()

    df3 = pd.DataFrame({"X": [10, 12], "Z": [30, 32]})

    p.plot(
        [df1, df3], pd.concat([df1, df3], axis=1), labels=["df1", "df2"], vertical=False
    )
    plt.show()

    idx = pd.MultiIndex.from_tuples(
        [(1, "A"), (1, "B"), (1, "C"), (2, "A"), (2, "B"), (2, "C")]
    )
    column = pd.MultiIndex.from_tuples([(1, "A"), (1, "B")])
    df3 = pd.DataFrame({"v1": [1, 2, 3, 4, 5, 6], "v2": [5, 6, 7, 8, 9, 10]}, index=idx)
    df3.columns = column
    p.plot(df3, df3, labels=["df3"])
    plt.show()


if __name__ == "__main__":
    main()
```
