## Supplementary software v0.2.1 for "Virtual control arms for paediatric myopia trials: external validation of axial-elongation models": _exceptions.py

```
from __future__ import annotations

import contextlib
import inspect
import os
import re
from typing import TYPE_CHECKING
import warnings

if TYPE_CHECKING:
    from collections.abc import Generator
    from types import FrameType


@contextlib.contextmanager
def rewrite_exception(old_name: str, new_name: str) -> Generator[None, None, None]:
    """
    Rewrite the message of an exception.
    """
    try:
        yield
    except Exception as err:
        if not err.args:
            raise
        msg = str(err.args[0])
        msg = msg.replace(old_name, new_name)
        args: tuple[str, ...] = (msg,)
        if len(err.args) > 1:
            args = args + err.args[1:]
        err.args = args
        raise


def find_stack_level() -> int:
    """
    Find the first place in the stack that is not inside pandas
    (tests notwithstanding).
    """

    import pandas as pd

    pkg_dir = os.path.dirname(pd.__file__)
    test_dir = os.path.join(pkg_dir, "tests")

    # https://stackoverflow.com/questions/17407119/python-inspect-stack-is-slow
    frame: FrameType | None = inspect.currentframe()
    try:
        n = 0
        while frame:
            filename = inspect.getfile(frame)
            if filename.startswith(pkg_dir) and not filename.startswith(test_dir):
                frame = frame.f_back
                n += 1
            else:
                break
    finally:
        # See note in
        # https://docs.python.org/3/library/inspect.html#inspect.Traceback
        del frame
    return n


@contextlib.contextmanager
def rewrite_warning(
    target_message: str,
    target_category: type[Warning],
    new_message: str,
    new_category: type[Warning] | None = None,
) -> Generator[None, None, None]:
    """
    Rewrite the message of a warning.

    Parameters
    ----------
    target_message : str
        Warning message to match.
    target_category : Warning
        Warning type to match.
    new_message : str
        New warning message to emit.
    new_category : Warning or None, default None
        New warning type to emit. When None, will be the same as target_category.
    """
    if new_category is None:
        new_category = target_category
    with warnings.catch_warnings(record=True) as record:
        yield
    if len(record) > 0:
        match = re.compile(target_message)
        for warning in record:
            if warning.category is target_category and re.search(
                match, str(warning.message)
            ):
                category = new_category
                message: Warning | str = new_message
            else:
                category, message = warning.category, warning.message
            warnings.warn_explicit(
                message=message,
                category=category,
                filename=warning.filename,
                lineno=warning.lineno,
            )
```
