## Supplementary software v0.2.1 for "Virtual control arms for paediatric myopia trials: external validation of axial-elongation models": _print_versions.py

```
from __future__ import annotations

import codecs
import json
import locale
import os
import platform
import struct
import sys
from typing import TYPE_CHECKING

if TYPE_CHECKING:
    from pandas._typing import JSONSerializable

from pandas.compat._optional import (
    VERSIONS,
    get_version,
    import_optional_dependency,
)


def _get_commit_hash() -> str | None:
    """
    Use vendored versioneer code to get git hash, which handles
    git worktree correctly.
    """
    try:
        from pandas._version_meson import (  # pyright: ignore [reportMissingImports]
            __git_version__,
        )

        return __git_version__
    except ImportError:
        from pandas._version import get_versions

        versions = get_versions()
        return versions["full-revisionid"]


def _get_sys_info() -> dict[str, JSONSerializable]:
    """
    Returns system information as a JSON serializable dictionary.
    """
    uname_result = platform.uname()
    language_code, encoding = locale.getlocale()
    return {
        "commit": _get_commit_hash(),
        "python": platform.python_version(),
        "python-bits": struct.calcsize("P") * 8,
        "OS": uname_result.system,
        "OS-release": uname_result.release,
        "Version": uname_result.version,
        "machine": uname_result.machine,
        "processor": uname_result.processor,
        "byteorder": sys.byteorder,
        "LC_ALL": os.environ.get("LC_ALL"),
        "LANG": os.environ.get("LANG"),
        "LOCALE": {"language-code": language_code, "encoding": encoding},
    }


def _get_dependency_info() -> dict[str, JSONSerializable]:
    """
    Returns dependency information as a JSON serializable dictionary.
    """
    deps = [
        "pandas",
        # required
        "numpy",
        "pytz",
        "dateutil",
        # install / build,
        "pip",
        "Cython",
        # docs
        "sphinx",
        # Other, not imported.
        "IPython",
    ]
    # Optional dependencies
    deps.extend(list(VERSIONS))

    result: dict[str, JSONSerializable] = {}
    for modname in deps:
        try:
            mod = import_optional_dependency(modname, errors="ignore")
        except Exception:
            # Dependency conflicts may cause a non ImportError
            result[modname] = "N/A"
        else:
            result[modname] = get_version(mod) if mod else None
    return result


def show_versions(as_json: str | bool = False) -> None:
    """
    Provide useful information, important for bug reports.

    It comprises info about hosting operation system, pandas version,
    and versions of other installed relative packages.

    Parameters
    ----------
    as_json : str or bool, default False
        * If False, outputs info in a human readable form to the console.
        * If str, it will be considered as a path to a file.
          Info will be written to that file in JSON format.
        * If True, outputs info in JSON format to the console.

    Examples
    --------
    >>> pd.show_versions()  # doctest: +SKIP
    Your output may look something like this:
    INSTALLED VERSIONS
    ------------------
    commit           : 37ea63d540fd27274cad6585082c91b1283f963d
    python           : 3.10.6.final.0
    python-bits      : 64
    OS               : Linux
    OS-release       : 5.10.102.1-microsoft-standard-WSL2
    Version          : #1 SMP Wed Mar 2 00:30:59 UTC 2022
    machine          : x86_64
    processor        : x86_64
    byteorder        : little
    LC_ALL           : None
    LANG             : en_GB.UTF-8
    LOCALE           : en_GB.UTF-8
    pandas           : 2.0.1
    numpy            : 1.24.3
    ...
    """
    sys_info = _get_sys_info()
    deps = _get_dependency_info()

    if as_json:
        j = {"system": sys_info, "dependencies": deps}

        if as_json is True:
            sys.stdout.writelines(json.dumps(j, indent=2))
        else:
            assert isinstance(as_json, str)  # needed for mypy
            with codecs.open(as_json, "wb", encoding="utf8") as f:
                json.dump(j, f, indent=2)

    else:
        assert isinstance(sys_info["LOCALE"], dict)  # needed for mypy
        language_code = sys_info["LOCALE"]["language-code"]
        encoding = sys_info["LOCALE"]["encoding"]
        sys_info["LOCALE"] = f"{language_code}.{encoding}"

        maxlen = max(len(x) for x in deps)
        print("\nINSTALLED VERSIONS")
        print("------------------")
        for k, v in sys_info.items():
            print(f"{k:<{maxlen}}: {v}")
        print("")
        for k, v in deps.items():
            print(f"{k:<{maxlen}}: {v}")
```
