## Supplementary software v0.2.1 for "Virtual control arms for paediatric myopia trials: external validation of axial-elongation models": _test_decorators.py

```
"""
This module provides decorator functions which can be applied to test objects
in order to skip those objects when certain conditions occur. A sample use case
is to detect if the platform is missing ``matplotlib``. If so, any test objects
which require ``matplotlib`` and decorated with ``@td.skip_if_no("matplotlib")``
will be skipped by ``pytest`` during the execution of the test suite.

To illustrate, after importing this module:

import pandas.util._test_decorators as td

The decorators can be applied to classes:

@td.skip_if_no("package")
class Foo:
    ...

Or individual functions:

@td.skip_if_no("package")
def test_foo():
    ...

For more information, refer to the ``pytest`` documentation on ``skipif``.
"""
from __future__ import annotations

import locale
from typing import (
    TYPE_CHECKING,
    Callable,
)

import pytest

from pandas._config import get_option

if TYPE_CHECKING:
    from pandas._typing import F

from pandas._config.config import _get_option

from pandas.compat import (
    IS64,
    is_platform_windows,
)
from pandas.compat._optional import import_optional_dependency


def skip_if_installed(package: str) -> pytest.MarkDecorator:
    """
    Skip a test if a package is installed.

    Parameters
    ----------
    package : str
        The name of the package.

    Returns
    -------
    pytest.MarkDecorator
        a pytest.mark.skipif to use as either a test decorator or a
        parametrization mark.
    """
    return pytest.mark.skipif(
        bool(import_optional_dependency(package, errors="ignore")),
        reason=f"Skipping because {package} is installed.",
    )


def skip_if_no(package: str, min_version: str | None = None) -> pytest.MarkDecorator:
    """
    Generic function to help skip tests when required packages are not
    present on the testing system.

    This function returns a pytest mark with a skip condition that will be
    evaluated during test collection. An attempt will be made to import the
    specified ``package`` and optionally ensure it meets the ``min_version``

    The mark can be used as either a decorator for a test class or to be
    applied to parameters in pytest.mark.parametrize calls or parametrized
    fixtures. Use pytest.importorskip if an imported moduled is later needed
    or for test functions.

    If the import and version check are unsuccessful, then the test function
    (or test case when used in conjunction with parametrization) will be
    skipped.

    Parameters
    ----------
    package: str
        The name of the required package.
    min_version: str or None, default None
        Optional minimum version of the package.

    Returns
    -------
    pytest.MarkDecorator
        a pytest.mark.skipif to use as either a test decorator or a
        parametrization mark.
    """
    msg = f"Could not import '{package}'"
    if min_version:
        msg += f" satisfying a min_version of {min_version}"
    return pytest.mark.skipif(
        not bool(
            import_optional_dependency(
                package, errors="ignore", min_version=min_version
            )
        ),
        reason=msg,
    )


skip_if_32bit = pytest.mark.skipif(not IS64, reason="skipping for 32 bit")
skip_if_windows = pytest.mark.skipif(is_platform_windows(), reason="Running on Windows")
skip_if_not_us_locale = pytest.mark.skipif(
    locale.getlocale()[0] != "en_US",
    reason=f"Set local {locale.getlocale()[0]} is not en_US",
)


def parametrize_fixture_doc(*args) -> Callable[[F], F]:
    """
    Intended for use as a decorator for parametrized fixture,
    this function will wrap the decorated function with a pytest
    ``parametrize_fixture_doc`` mark. That mark will format
    initial fixture docstring by replacing placeholders {0}, {1} etc
    with parameters passed as arguments.

    Parameters
    ----------
    args: iterable
        Positional arguments for docstring.

    Returns
    -------
    function
        The decorated function wrapped within a pytest
        ``parametrize_fixture_doc`` mark
    """

    def documented_fixture(fixture):
        fixture.__doc__ = fixture.__doc__.format(*args)
        return fixture

    return documented_fixture


def mark_array_manager_not_yet_implemented(request) -> None:
    mark = pytest.mark.xfail(reason="Not yet implemented for ArrayManager")
    request.applymarker(mark)


skip_array_manager_not_yet_implemented = pytest.mark.xfail(
    _get_option("mode.data_manager", silent=True) == "array",
    reason="Not yet implemented for ArrayManager",
)

skip_array_manager_invalid_test = pytest.mark.skipif(
    _get_option("mode.data_manager", silent=True) == "array",
    reason="Test that relies on BlockManager internals or specific behaviour",
)

skip_copy_on_write_not_yet_implemented = pytest.mark.xfail(
    get_option("mode.copy_on_write") is True,
    reason="Not yet implemented/adapted for Copy-on-Write mode",
)

skip_copy_on_write_invalid_test = pytest.mark.skipif(
    get_option("mode.copy_on_write") is True,
    reason="Test not valid for Copy-on-Write mode",
)
```
