## Supplementary software v0.2.1 for "Virtual control arms for paediatric myopia trials: external validation of axial-elongation models": _tester.py

```
"""
Entrypoint for testing from the top-level namespace.
"""
from __future__ import annotations

import os
import sys

from pandas.compat._optional import import_optional_dependency

PKG = os.path.dirname(os.path.dirname(__file__))


def test(extra_args: list[str] | None = None, run_doctests: bool = False) -> None:
    """
    Run the pandas test suite using pytest.

    By default, runs with the marks -m "not slow and not network and not db"

    Parameters
    ----------
    extra_args : list[str], default None
        Extra marks to run the tests.
    run_doctests : bool, default False
        Whether to only run the Python and Cython doctests. If you would like to run
        both doctests/regular tests, just append "--doctest-modules"/"--doctest-cython"
        to extra_args.

    Examples
    --------
    >>> pd.test()  # doctest: +SKIP
    running: pytest...
    """
    pytest = import_optional_dependency("pytest")
    import_optional_dependency("hypothesis")
    cmd = ["-m not slow and not network and not db"]
    if extra_args:
        if not isinstance(extra_args, list):
            extra_args = [extra_args]
        cmd = extra_args
    if run_doctests:
        cmd = [
            "--doctest-modules",
            "--doctest-cython",
            f"--ignore={os.path.join(PKG, 'tests')}",
        ]
    cmd += [PKG]
    joined = " ".join(cmd)
    print(f"running: pytest {joined}")
    sys.exit(pytest.main(cmd))


__all__ = ["test"]
```
