## Supplementary software v0.2.1 for "Virtual control arms for paediatric myopia trials: external validation of axial-elongation models": _validators.py

```
"""
Module that contains many useful utilities
for validating data or function arguments
"""
from __future__ import annotations

from collections.abc import (
    Iterable,
    Sequence,
)
from typing import (
    TypeVar,
    overload,
)

import numpy as np

from pandas._libs import lib

from pandas.core.dtypes.common import (
    is_bool,
    is_integer,
)

BoolishT = TypeVar("BoolishT", bool, int)
BoolishNoneT = TypeVar("BoolishNoneT", bool, int, None)


def _check_arg_length(fname, args, max_fname_arg_count, compat_args) -> None:
    """
    Checks whether 'args' has length of at most 'compat_args'. Raises
    a TypeError if that is not the case, similar to in Python when a
    function is called with too many arguments.
    """
    if max_fname_arg_count < 0:
        raise ValueError("'max_fname_arg_count' must be non-negative")

    if len(args) > len(compat_args):
        max_arg_count = len(compat_args) + max_fname_arg_count
        actual_arg_count = len(args) + max_fname_arg_count
        argument = "argument" if max_arg_count == 1 else "arguments"

        raise TypeError(
            f"{fname}() takes at most {max_arg_count} {argument} "
            f"({actual_arg_count} given)"
        )


def _check_for_default_values(fname, arg_val_dict, compat_args) -> None:
    """
    Check that the keys in `arg_val_dict` are mapped to their
    default values as specified in `compat_args`.

    Note that this function is to be called only when it has been
    checked that arg_val_dict.keys() is a subset of compat_args
    """
    for key in arg_val_dict:
        # try checking equality directly with '=' operator,
        # as comparison may have been overridden for the left
        # hand object
        try:
            v1 = arg_val_dict[key]
            v2 = compat_args[key]

            # check for None-ness otherwise we could end up
            # comparing a numpy array vs None
            if (v1 is not None and v2 is None) or (v1 is None and v2 is not None):
                match = False
            else:
                match = v1 == v2

            if not is_bool(match):
                raise ValueError("'match' is not a boolean")

        # could not compare them directly, so try comparison
        # using the 'is' operator
        except ValueError:
            match = arg_val_dict[key] is compat_args[key]

        if not match:
            raise ValueError(
                f"the '{key}' parameter is not supported in "
                f"the pandas implementation of {fname}()"
            )


def validate_args(fname, args, max_fname_arg_count, compat_args) -> None:
    """
    Checks whether the length of the `*args` argument passed into a function
    has at most `len(compat_args)` arguments and whether or not all of these
    elements in `args` are set to their default values.

    Parameters
    ----------
    fname : str
        The name of the function being passed the `*args` parameter
    args : tuple
        The `*args` parameter passed into a function
    max_fname_arg_count : int
        The maximum number of arguments that the function `fname`
        can accept, excluding those in `args`. Used for displaying
        appropriate error messages. Must be non-negative.
    compat_args : dict
        A dictionary of keys and their associated default values.
        In order to accommodate buggy behaviour in some versions of `numpy`,
        where a signature displayed keyword arguments but then passed those
        arguments **positionally** internally when calling downstream
        implementations, a dict ensures that the original
        order of the keyword arguments is enforced.

    Raises
    ------
    TypeError
        If `args` contains more values than there are `compat_args`
    ValueError
        If `args` contains values that do not correspond to those
        of the default values specified in `compat_args`
    """
    _check_arg_length(fname, args, max_fname_arg_count, compat_args)

    # We do this so that we can provide a more informative
    # error message about the parameters that we are not
    # supporting in the pandas implementation of 'fname'
    kwargs = dict(zip(compat_args, args))
    _check_for_default_values(fname, kwargs, compat_args)


def _check_for_invalid_keys(fname, kwargs, compat_args) -> None:
    """
    Checks whether 'kwargs' contains any keys that are not
    in 'compat_args' and raises a TypeError if there is one.
    """
    # set(dict) --> set of the dictionary's keys
    diff = set(kwargs) - set(compat_args)

    if diff:
        bad_arg = next(iter(diff))
        raise TypeError(f"{fname}() got an unexpected keyword argument '{bad_arg}'")


def validate_kwargs(fname, kwargs, compat_args) -> None:
    """
    Checks whether parameters passed to the **kwargs argument in a
    function `fname` are valid parameters as specified in `*compat_args`
    and whether or not they are set to their default values.

    Parameters
    ----------
    fname : str
        The name of the function being passed the `**kwargs` parameter
    kwargs : dict
        The `**kwargs` parameter passed into `fname`
    compat_args: dict
        A dictionary of keys that `kwargs` is allowed to have and their
        associated default values

    Raises
    ------
    TypeError if `kwargs` contains keys not in `compat_args`
    ValueError if `kwargs` contains keys in `compat_args` that do not
    map to the default values specified in `compat_args`
    """
    kwds = kwargs.copy()
    _check_for_invalid_keys(fname, kwargs, compat_args)
    _check_for_default_values(fname, kwds, compat_args)


def validate_args_and_kwargs(
    fname, args, kwargs, max_fname_arg_count, compat_args
) -> None:
    """
    Checks whether parameters passed to the *args and **kwargs argument in a
    function `fname` are valid parameters as specified in `*compat_args`
    and whether or not they are set to their default values.

    Parameters
    ----------
    fname: str
        The name of the function being passed the `**kwargs` parameter
    args: tuple
        The `*args` parameter passed into a function
    kwargs: dict
        The `**kwargs` parameter passed into `fname`
    max_fname_arg_count: int
        The minimum number of arguments that the function `fname`
        requires, excluding those in `args`. Used for displaying
        appropriate error messages. Must be non-negative.
    compat_args: dict
        A dictionary of keys that `kwargs` is allowed to
        have and their associated default values.

    Raises
    ------
    TypeError if `args` contains more values than there are
    `compat_args` OR `kwargs` contains keys not in `compat_args`
    ValueError if `args` contains values not at the default value (`None`)
    `kwargs` contains keys in `compat_args` that do not map to the default
    value as specified in `compat_args`

    See Also
    --------
    validate_args : Purely args validation.
    validate_kwargs : Purely kwargs validation.

    """
    # Check that the total number of arguments passed in (i.e.
    # args and kwargs) does not exceed the length of compat_args
    _check_arg_length(
        fname, args + tuple(kwargs.values()), max_fname_arg_count, compat_args
    )

    # Check there is no overlap with the positional and keyword
    # arguments, similar to what is done in actual Python functions
    args_dict = dict(zip(compat_args, args))

    for key in args_dict:
        if key in kwargs:
            raise TypeError(
                f"{fname}() got multiple values for keyword argument '{key}'"
            )

    kwargs.update(args_dict)
    validate_kwargs(fname, kwargs, compat_args)


def validate_bool_kwarg(
    value: BoolishNoneT,
    arg_name: str,
    none_allowed: bool = True,
    int_allowed: bool = False,
) -> BoolishNoneT:
    """
    Ensure that argument passed in arg_name can be interpreted as boolean.

    Parameters
    ----------
    value : bool
        Value to be validated.
    arg_name : str
        Name of the argument. To be reflected in the error message.
    none_allowed : bool, default True
        Whether to consider None to be a valid boolean.
    int_allowed : bool, default False
        Whether to consider integer value to be a valid boolean.

    Returns
    -------
    value
        The same value as input.

    Raises
    ------
    ValueError
        If the value is not a valid boolean.
    """
    good_value = is_bool(value)
    if none_allowed:
        good_value = good_value or (value is None)

    if int_allowed:
        good_value = good_value or isinstance(value, int)

    if not good_value:
        raise ValueError(
            f'For argument "{arg_name}" expected type bool, received '
            f"type {type(value).__name__}."
        )
    return value  # pyright: ignore[reportGeneralTypeIssues]


def validate_fillna_kwargs(value, method, validate_scalar_dict_value: bool = True):
    """
    Validate the keyword arguments to 'fillna'.

    This checks that exactly one of 'value' and 'method' is specified.
    If 'method' is specified, this validates that it's a valid method.

    Parameters
    ----------
    value, method : object
        The 'value' and 'method' keyword arguments for 'fillna'.
    validate_scalar_dict_value : bool, default True
        Whether to validate that 'value' is a scalar or dict. Specifically,
        validate that it is not a list or tuple.

    Returns
    -------
    value, method : object
    """
    from pandas.core.missing import clean_fill_method

    if value is None and method is None:
        raise ValueError("Must specify a fill 'value' or 'method'.")
    if value is None and method is not None:
        method = clean_fill_method(method)

    elif value is not None and method is None:
        if validate_scalar_dict_value and isinstance(value, (list, tuple)):
            raise TypeError(
                '"value" parameter must be a scalar or dict, but '
                f'you passed a "{type(value).__name__}"'
            )

    elif value is not None and method is not None:
        raise ValueError("Cannot specify both 'value' and 'method'.")

    return value, method


def validate_percentile(q: float | Iterable[float]) -> np.ndarray:
    """
    Validate percentiles (used by describe and quantile).

    This function checks if the given float or iterable of floats is a valid percentile
    otherwise raises a ValueError.

    Parameters
    ----------
    q: float or iterable of floats
        A single percentile or an iterable of percentiles.

    Returns
    -------
    ndarray
        An ndarray of the percentiles if valid.

    Raises
    ------
    ValueError if percentiles are not in given interval([0, 1]).
    """
    q_arr = np.asarray(q)
    # Don't change this to an f-string. The string formatting
    # is too expensive for cases where we don't need it.
    msg = "percentiles should all be in the interval [0, 1]"
    if q_arr.ndim == 0:
        if not 0 <= q_arr <= 1:
            raise ValueError(msg)
    else:
        if not all(0 <= qs <= 1 for qs in q_arr):
            raise ValueError(msg)
    return q_arr


@overload
def validate_ascending(ascending: BoolishT) -> BoolishT:
    ...


@overload
def validate_ascending(ascending: Sequence[BoolishT]) -> list[BoolishT]:
    ...


def validate_ascending(
    ascending: bool | int | Sequence[BoolishT],
) -> bool | int | list[BoolishT]:
    """Validate ``ascending`` kwargs for ``sort_index`` method."""
    kwargs = {"none_allowed": False, "int_allowed": True}
    if not isinstance(ascending, Sequence):
        return validate_bool_kwarg(ascending, "ascending", **kwargs)

    return [validate_bool_kwarg(item, "ascending", **kwargs) for item in ascending]


def validate_endpoints(closed: str | None) -> tuple[bool, bool]:
    """
    Check that the `closed` argument is among [None, "left", "right"]

    Parameters
    ----------
    closed : {None, "left", "right"}

    Returns
    -------
    left_closed : bool
    right_closed : bool

    Raises
    ------
    ValueError : if argument is not among valid values
    """
    left_closed = False
    right_closed = False

    if closed is None:
        left_closed = True
        right_closed = True
    elif closed == "left":
        left_closed = True
    elif closed == "right":
        right_closed = True
    else:
        raise ValueError("Closed has to be either 'left', 'right' or None")

    return left_closed, right_closed


def validate_inclusive(inclusive: str | None) -> tuple[bool, bool]:
    """
    Check that the `inclusive` argument is among {"both", "neither", "left", "right"}.

    Parameters
    ----------
    inclusive : {"both", "neither", "left", "right"}

    Returns
    -------
    left_right_inclusive : tuple[bool, bool]

    Raises
    ------
    ValueError : if argument is not among valid values
    """
    left_right_inclusive: tuple[bool, bool] | None = None

    if isinstance(inclusive, str):
        left_right_inclusive = {
            "both": (True, True),
            "left": (True, False),
            "right": (False, True),
            "neither": (False, False),
        }.get(inclusive)

    if left_right_inclusive is None:
        raise ValueError(
            "Inclusive has to be either 'both', 'neither', 'left' or 'right'"
        )

    return left_right_inclusive


def validate_insert_loc(loc: int, length: int) -> int:
    """
    Check that we have an integer between -length and length, inclusive.

    Standardize negative loc to within [0, length].

    The exceptions we raise on failure match np.insert.
    """
    if not is_integer(loc):
        raise TypeError(f"loc must be an integer between -{length} and {length}")

    if loc < 0:
        loc += length
    if not 0 <= loc <= length:
        raise IndexError(f"loc must be an integer between -{length} and {length}")
    return loc  # pyright: ignore[reportGeneralTypeIssues]


def check_dtype_backend(dtype_backend) -> None:
    if dtype_backend is not lib.no_default:
        if dtype_backend not in ["numpy_nullable", "pyarrow"]:
            raise ValueError(
                f"dtype_backend {dtype_backend} is invalid, only 'numpy_nullable' and "
                f"'pyarrow' are allowed.",
            )
```
