## Supplementary software v0.2.1 for "Virtual control arms for paediatric myopia trials: external validation of axial-elongation models": __init__.py

```
# Vendored from https://github.com/pypa/packaging/blob/main/packaging/_structures.py
# and https://github.com/pypa/packaging/blob/main/packaging/_structures.py
# changeset ae891fd74d6dd4c6063bb04f2faeadaac6fc6313
# 04/30/2021

# This file is dual licensed under the terms of the Apache License, Version
# 2.0, and the BSD License. Licence at LICENSES/PACKAGING_LICENSE
from __future__ import annotations

import collections
from collections.abc import Iterator
import itertools
import re
from typing import (
    Callable,
    SupportsInt,
    Tuple,
    Union,
)
import warnings

__all__ = ["parse", "Version", "LegacyVersion", "InvalidVersion", "VERSION_PATTERN"]


class InfinityType:
    def __repr__(self) -> str:
        return "Infinity"

    def __hash__(self) -> int:
        return hash(repr(self))

    def __lt__(self, other: object) -> bool:
        return False

    def __le__(self, other: object) -> bool:
        return False

    def __eq__(self, other: object) -> bool:
        return isinstance(other, type(self))

    def __ne__(self, other: object) -> bool:
        return not isinstance(other, type(self))

    def __gt__(self, other: object) -> bool:
        return True

    def __ge__(self, other: object) -> bool:
        return True

    def __neg__(self: object) -> NegativeInfinityType:
        return NegativeInfinity


Infinity = InfinityType()


class NegativeInfinityType:
    def __repr__(self) -> str:
        return "-Infinity"

    def __hash__(self) -> int:
        return hash(repr(self))

    def __lt__(self, other: object) -> bool:
        return True

    def __le__(self, other: object) -> bool:
        return True

    def __eq__(self, other: object) -> bool:
        return isinstance(other, type(self))

    def __ne__(self, other: object) -> bool:
        return not isinstance(other, type(self))

    def __gt__(self, other: object) -> bool:
        return False

    def __ge__(self, other: object) -> bool:
        return False

    def __neg__(self: object) -> InfinityType:
        return Infinity


NegativeInfinity = NegativeInfinityType()


InfiniteTypes = Union[InfinityType, NegativeInfinityType]
PrePostDevType = Union[InfiniteTypes, tuple[str, int]]
SubLocalType = Union[InfiniteTypes, int, str]
LocalType = Union[
    NegativeInfinityType,
    tuple[
        Union[
            SubLocalType,
            tuple[SubLocalType, str],
            tuple[NegativeInfinityType, SubLocalType],
        ],
        ...,
    ],
]
CmpKey = tuple[
    int, tuple[int, ...], PrePostDevType, PrePostDevType, PrePostDevType, LocalType
]
LegacyCmpKey = tuple[int, tuple[str, ...]]
VersionComparisonMethod = Callable[
    [Union[CmpKey, LegacyCmpKey], Union[CmpKey, LegacyCmpKey]], bool
]

_Version = collections.namedtuple(
    "_Version", ["epoch", "release", "dev", "pre", "post", "local"]
)


def parse(version: str) -> LegacyVersion | Version:
    """
    Parse the given version string and return either a :class:`Version` object
    or a :class:`LegacyVersion` object depending on if the given version is
    a valid PEP 440 version or a legacy version.
    """
    try:
        return Version(version)
    except InvalidVersion:
        return LegacyVersion(version)


class InvalidVersion(ValueError):
    """
    An invalid version was found, users should refer to PEP 440.

    Examples
    --------
    >>> pd.util.version.Version('1.')
    Traceback (most recent call last):
    InvalidVersion: Invalid version: '1.'
    """


class _BaseVersion:
    _key: CmpKey | LegacyCmpKey

    def __hash__(self) -> int:
        return hash(self._key)

    # Please keep the duplicated `isinstance` check
    # in the six comparisons hereunder
    # unless you find a way to avoid adding overhead function calls.
    def __lt__(self, other: _BaseVersion) -> bool:
        if not isinstance(other, _BaseVersion):
            return NotImplemented

        return self._key < other._key

    def __le__(self, other: _BaseVersion) -> bool:
        if not isinstance(other, _BaseVersion):
            return NotImplemented

        return self._key <= other._key

    def __eq__(self, other: object) -> bool:
        if not isinstance(other, _BaseVersion):
            return NotImplemented

        return self._key == other._key

    def __ge__(self, other: _BaseVersion) -> bool:
        if not isinstance(other, _BaseVersion):
            return NotImplemented

        return self._key >= other._key

    def __gt__(self, other: _BaseVersion) -> bool:
        if not isinstance(other, _BaseVersion):
            return NotImplemented

        return self._key > other._key

    def __ne__(self, other: object) -> bool:
        if not isinstance(other, _BaseVersion):
            return NotImplemented

        return self._key != other._key


class LegacyVersion(_BaseVersion):
    def __init__(self, version: str) -> None:
        self._version = str(version)
        self._key = _legacy_cmpkey(self._version)

        warnings.warn(
            "Creating a LegacyVersion has been deprecated and will be "
            "removed in the next major release.",
            DeprecationWarning,
        )

    def __str__(self) -> str:
        return self._version

    def __repr__(self) -> str:
        return f"<LegacyVersion('{self}')>"

    @property
    def public(self) -> str:
        return self._version

    @property
    def base_version(self) -> str:
        return self._version

    @property
    def epoch(self) -> int:
        return -1

    @property
    def release(self) -> None:
        return None

    @property
    def pre(self) -> None:
        return None

    @property
    def post(self) -> None:
        return None

    @property
    def dev(self) -> None:
        return None

    @property
    def local(self) -> None:
        return None

    @property
    def is_prerelease(self) -> bool:
        return False

    @property
    def is_postrelease(self) -> bool:
        return False

    @property
    def is_devrelease(self) -> bool:
        return False


_legacy_version_component_re = re.compile(r"(\d+ | [a-z]+ | \.| -)", re.VERBOSE)

_legacy_version_replacement_map = {
    "pre": "c",
    "preview": "c",
    "-": "final-",
    "rc": "c",
    "dev": "@",
}


def _parse_version_parts(s: str) -> Iterator[str]:
    for part in _legacy_version_component_re.split(s):
        mapped_part = _legacy_version_replacement_map.get(part, part)

        if not mapped_part or mapped_part == ".":
            continue

        if mapped_part[:1] in "0123456789":
            # pad for numeric comparison
            yield mapped_part.zfill(8)
        else:
            yield "*" + mapped_part

    # ensure that alpha/beta/candidate are before final
    yield "*final"


def _legacy_cmpkey(version: str) -> LegacyCmpKey:
    # We hardcode an epoch of -1 here. A PEP 440 version can only have a epoch
    # greater than or equal to 0. This will effectively put the LegacyVersion,
    # which uses the defacto standard originally implemented by setuptools,
    # as before all PEP 440 versions.
    epoch = -1

    # This scheme is taken from pkg_resources.parse_version setuptools prior to
    # it's adoption of the packaging library.
    parts: list[str] = []
    for part in _parse_version_parts(version.lower()):
        if part.startswith("*"):
            # remove "-" before a prerelease tag
            if part < "*final":
                while parts and parts[-1] == "*final-":
                    parts.pop()

            # remove trailing zeros from each series of numeric parts
            while parts and parts[-1] == "00000000":
                parts.pop()

        parts.append(part)

    return epoch, tuple(parts)


# Deliberately not anchored to the start and end of the string, to make it
# easier for 3rd party code to reuse
VERSION_PATTERN = r"""
    v?
    (?:
        (?:(?P<epoch>[0-9]+)!)?                           # epoch
        (?P<release>[0-9]+(?:\.[0-9]+)*)                  # release segment
        (?P<pre>                                          # pre-release
            [-_\.]?
            (?P<pre_l>(a|b|c|rc|alpha|beta|pre|preview))
            [-_\.]?
            (?P<pre_n>[0-9]+)?
        )?
        (?P<post>                                         # post release
            (?:-(?P<post_n1>[0-9]+))
            |
            (?:
                [-_\.]?
                (?P<post_l>post|rev|r)
                [-_\.]?
                (?P<post_n2>[0-9]+)?
            )
        )?
        (?P<dev>                                          # dev release
            [-_\.]?
            (?P<dev_l>dev)
            [-_\.]?
            (?P<dev_n>[0-9]+)?
        )?
    )
    (?:\+(?P<local>[a-z0-9]+(?:[-_\.][a-z0-9]+)*))?       # local version
"""


class Version(_BaseVersion):
    _regex = re.compile(r"^\s*" + VERSION_PATTERN + r"\s*$", re.VERBOSE | re.IGNORECASE)

    def __init__(self, version: str) -> None:
        # Validate the version and parse it into pieces
        match = self._regex.search(version)
        if not match:
            raise InvalidVersion(f"Invalid version: '{version}'")

        # Store the parsed out pieces of the version
        self._version = _Version(
            epoch=int(match.group("epoch")) if match.group("epoch") else 0,
            release=tuple(int(i) for i in match.group("release").split(".")),
            pre=_parse_letter_version(match.group("pre_l"), match.group("pre_n")),
            post=_parse_letter_version(
                match.group("post_l"), match.group("post_n1") or match.group("post_n2")
            ),
            dev=_parse_letter_version(match.group("dev_l"), match.group("dev_n")),
            local=_parse_local_version(match.group("local")),
        )

        # Generate a key which will be used for sorting
        self._key = _cmpkey(
            self._version.epoch,
            self._version.release,
            self._version.pre,
            self._version.post,
            self._version.dev,
            self._version.local,
        )

    def __repr__(self) -> str:
        return f"<Version('{self}')>"

    def __str__(self) -> str:
        parts = []

        # Epoch
        if self.epoch != 0:
            parts.append(f"{self.epoch}!")

        # Release segment
        parts.append(".".join([str(x) for x in self.release]))

        # Pre-release
        if self.pre is not None:
            parts.append("".join([str(x) for x in self.pre]))

        # Post-release
        if self.post is not None:
            parts.append(f".post{self.post}")

        # Development release
        if self.dev is not None:
            parts.append(f".dev{self.dev}")

        # Local version segment
        if self.local is not None:
            parts.append(f"+{self.local}")

        return "".join(parts)

    @property
    def epoch(self) -> int:
        _epoch: int = self._version.epoch
        return _epoch

    @property
    def release(self) -> tuple[int, ...]:
        _release: tuple[int, ...] = self._version.release
        return _release

    @property
    def pre(self) -> tuple[str, int] | None:
        _pre: tuple[str, int] | None = self._version.pre
        return _pre

    @property
    def post(self) -> int | None:
        return self._version.post[1] if self._version.post else None

    @property
    def dev(self) -> int | None:
        return self._version.dev[1] if self._version.dev else None

    @property
    def local(self) -> str | None:
        if self._version.local:
            return ".".join([str(x) for x in self._version.local])
        else:
            return None

    @property
    def public(self) -> str:
        return str(self).split("+", 1)[0]

    @property
    def base_version(self) -> str:
        parts = []

        # Epoch
        if self.epoch != 0:
            parts.append(f"{self.epoch}!")

        # Release segment
        parts.append(".".join([str(x) for x in self.release]))

        return "".join(parts)

    @property
    def is_prerelease(self) -> bool:
        return self.dev is not None or self.pre is not None

    @property
    def is_postrelease(self) -> bool:
        return self.post is not None

    @property
    def is_devrelease(self) -> bool:
        return self.dev is not None

    @property
    def major(self) -> int:
        return self.release[0] if len(self.release) >= 1 else 0

    @property
    def minor(self) -> int:
        return self.release[1] if len(self.release) >= 2 else 0

    @property
    def micro(self) -> int:
        return self.release[2] if len(self.release) >= 3 else 0


def _parse_letter_version(
    letter: str, number: str | bytes | SupportsInt
) -> tuple[str, int] | None:
    if letter:
        # We consider there to be an implicit 0 in a pre-release if there is
        # not a numeral associated with it.
        if number is None:
            number = 0

        # We normalize any letters to their lower case form
        letter = letter.lower()

        # We consider some words to be alternate spellings of other words and
        # in those cases we want to normalize the spellings to our preferred
        # spelling.
        if letter == "alpha":
            letter = "a"
        elif letter == "beta":
            letter = "b"
        elif letter in ["c", "pre", "preview"]:
            letter = "rc"
        elif letter in ["rev", "r"]:
            letter = "post"

        return letter, int(number)
    if not letter and number:
        # We assume if we are given a number, but we are not given a letter
        # then this is using the implicit post release syntax (e.g. 1.0-1)
        letter = "post"

        return letter, int(number)

    return None


_local_version_separators = re.compile(r"[\._-]")


def _parse_local_version(local: str) -> LocalType | None:
    """
    Takes a string like abc.1.twelve and turns it into ("abc", 1, "twelve").
    """
    if local is not None:
        return tuple(
            part.lower() if not part.isdigit() else int(part)
            for part in _local_version_separators.split(local)
        )
    return None


def _cmpkey(
    epoch: int,
    release: tuple[int, ...],
    pre: tuple[str, int] | None,
    post: tuple[str, int] | None,
    dev: tuple[str, int] | None,
    local: tuple[SubLocalType] | None,
) -> CmpKey:
    # When we compare a release version, we want to compare it with all of the
    # trailing zeros removed. So we'll use a reverse the list, drop all the now
    # leading zeros until we come to something non zero, then take the rest
    # re-reverse it back into the correct order and make it a tuple and use
    # that for our sorting key.
    _release = tuple(
        reversed(list(itertools.dropwhile(lambda x: x == 0, reversed(release))))
    )

    # We need to "trick" the sorting algorithm to put 1.0.dev0 before 1.0a0.
    # We'll do this by abusing the pre segment, but we _only_ want to do this
    # if there is not a pre or a post segment. If we have one of those then
    # the normal sorting rules will handle this case correctly.
    if pre is None and post is None and dev is not None:
        _pre: PrePostDevType = NegativeInfinity
    # Versions without a pre-release (except as noted above) should sort after
    # those with one.
    elif pre is None:
        _pre = Infinity
    else:
        _pre = pre

    # Versions without a post segment should sort before those with one.
    if post is None:
        _post: PrePostDevType = NegativeInfinity

    else:
        _post = post

    # Versions without a development segment should sort after those with one.
    if dev is None:
        _dev: PrePostDevType = Infinity

    else:
        _dev = dev

    if local is None:
        # Versions without a local segment should sort before those with one.
        _local: LocalType = NegativeInfinity
    else:
        # Versions with a local segment need that segment parsed to implement
        # the sorting rules in PEP440.
        # - Alpha numeric segments sort before numeric segments
        # - Alpha numeric segments sort lexicographically
        # - Numeric segments sort numerically
        # - Shorter versions sort before longer versions when the prefixes
        #   match exactly
        _local = tuple(
            (i, "") if isinstance(i, int) else (NegativeInfinity, i) for i in local
        )

    return epoch, _release, _pre, _post, _dev, _local
```
