## Supplementary software v0.2.1 for "Virtual control arms for paediatric myopia trials: external validation of axial-elongation models": __init__.py

```
from .xmlfile import xmlfile

# constants
__version__ = '2.0.0'
__author__ = 'See AUTHORS.txt'
__license__ = 'MIT'
__author_email__ = 'charlie.clark@clark-consulting.eu'
__url__ = 'https://foss.heptapod.net/openpyxl/et_xmlfile'
```
