## Supplementary software v0.2.1 for "Virtual control arms for paediatric myopia trials: external validation of axial-elongation models": incremental_tree.py

```
# Code modified from cPython's Lib/xml/etree/ElementTree.py
# The write() code is modified to allow specifying a particular namespace
# uri -> prefix mapping.
#
# ---------------------------------------------------------------------
# Licensed to PSF under a Contributor Agreement.
# See https://www.python.org/psf/license for licensing details.
#
# ElementTree
# Copyright (c) 1999-2008 by Fredrik Lundh.  All rights reserved.
#
# fredrik@pythonware.com
# http://www.pythonware.com
# --------------------------------------------------------------------
# The ElementTree toolkit is
#
# Copyright (c) 1999-2008 by Fredrik Lundh
#
# By obtaining, using, and/or copying this software and/or its
# associated documentation, you agree that you have read, understood,
# and will comply with the following terms and conditions:
#
# Permission to use, copy, modify, and distribute this software and
# its associated documentation for any purpose and without fee is
# hereby granted, provided that the above copyright notice appears in
# all copies, and that both that copyright notice and this permission
# notice appear in supporting documentation, and that the name of
# Secret Labs AB or the author not be used in advertising or publicity
# pertaining to distribution of the software without specific, written
# prior permission.
#
# SECRET LABS AB AND THE AUTHOR DISCLAIMS ALL WARRANTIES WITH REGARD
# TO THIS SOFTWARE, INCLUDING ALL IMPLIED WARRANTIES OF MERCHANT-
# ABILITY AND FITNESS.  IN NO EVENT SHALL SECRET LABS AB OR THE AUTHOR
# BE LIABLE FOR ANY SPECIAL, INDIRECT OR CONSEQUENTIAL DAMAGES OR ANY
# DAMAGES WHATSOEVER RESULTING FROM LOSS OF USE, DATA OR PROFITS,
# WHETHER IN AN ACTION OF CONTRACT, NEGLIGENCE OR OTHER TORTIOUS
# ACTION, ARISING OUT OF OR IN CONNECTION WITH THE USE OR PERFORMANCE
# OF THIS SOFTWARE.
# --------------------------------------------------------------------
import contextlib
import io

import xml.etree.ElementTree as ET


def current_global_nsmap():
    return {
        prefix: uri for uri, prefix in ET._namespace_map.items()
    }


class IncrementalTree(ET.ElementTree):

    def write(
        self,
        file_or_filename,
        encoding=None,
        xml_declaration=None,
        default_namespace=None,
        method=None,
        *,
        short_empty_elements=True,
        nsmap=None,
        root_ns_only=False,
        minimal_ns_only=False,
    ):
        """Write element tree to a file as XML.

        Arguments:
          *file_or_filename* -- file name or a file object opened for writing

          *encoding* -- the output encoding (default: US-ASCII)

          *xml_declaration* -- bool indicating if an XML declaration should be
                               added to the output. If None, an XML declaration
                               is added if encoding IS NOT either of:
                               US-ASCII, UTF-8, or Unicode

          *default_namespace* -- sets the default XML namespace (for "xmlns").
                                 Takes precedence over any default namespace
                                 provided in nsmap or
                                 xml.etree.ElementTree.register_namespace().

          *method* -- either "xml" (default), "html, "text", or "c14n"

          *short_empty_elements* -- controls the formatting of elements
                                    that contain no content. If True (default)
                                    they are emitted as a single self-closed
                                    tag, otherwise they are emitted as a pair
                                    of start/end tags

          *nsmap* -- a mapping of namespace prefixes to URIs. These take
                     precedence over any mappings registered using
                     xml.etree.ElementTree.register_namespace(). The
                     default_namespace argument, if supplied, takes precedence
                     over any default namespace supplied in nsmap. All supplied
                     namespaces will be declared on the root element, even if
                     unused in the document.

          *root_ns_only* -- bool indicating namespace declrations should only
                            be written on the root element.  This requires two
                            passes of the xml tree adding additional time to
                            the writing process. This is primarily meant to
                            mimic xml.etree.ElementTree's behaviour.

          *minimal_ns_only* -- bool indicating only namespaces that were used
                               to qualify elements or attributes should be
                               declared. All namespace declarations will be
                               written on the root element regardless of the
                               value of the root_ns_only arg. Requires two
                               passes of the xml tree adding additional time to
                               the writing process.

        """
        if not method:
            method = "xml"
        elif method not in ("text", "xml", "html"):
            raise ValueError("unknown method %r" % method)
        if not encoding:
            encoding = "us-ascii"

        with _get_writer(file_or_filename, encoding) as (write, declared_encoding):
            if method == "xml" and (
                xml_declaration
                or (
                    xml_declaration is None
                    and encoding.lower() != "unicode"
                    and declared_encoding.lower() not in ("utf-8", "us-ascii")
                )
            ):
                write("<?xml version='1.0' encoding='%s'?>\n" % (declared_encoding,))
            if method == "text":
                ET._serialize_text(write, self._root)
            else:
                if method == "xml":
                    is_html = False
                else:
                    is_html = True
                if nsmap:
                    if None in nsmap:
                        raise ValueError(
                            'Found None as default nsmap prefix in nsmap. '
                            'Use "" as the default namespace prefix.'
                        )
                    new_nsmap = nsmap.copy()
                else:
                    new_nsmap = {}
                if default_namespace:
                    new_nsmap[""] = default_namespace
                if root_ns_only or minimal_ns_only:
                    # _namespaces returns a mapping of only the namespaces that
                    # were used.
                    new_nsmap = _namespaces(
                        self._root,
                        default_namespace,
                        new_nsmap,
                    )
                    if not minimal_ns_only:
                        if nsmap:
                            # We want all namespaces defined in the provided
                            # nsmap to be declared regardless of whether
                            # they've been used.
                            new_nsmap.update(nsmap)
                        if default_namespace:
                            new_nsmap[""] = default_namespace
                global_nsmap = {
                    prefix: uri for uri, prefix in ET._namespace_map.items()
                }
                if None in global_nsmap:
                    raise ValueError(
                        'Found None as default nsmap prefix in nsmap registered with '
                        'register_namespace. Use "" for the default namespace prefix.'
                    )
                nsmap_scope = {}
                _serialize_ns_xml(
                    write,
                    self._root,
                    nsmap_scope,
                    global_nsmap,
                    is_html=is_html,
                    is_root=True,
                    short_empty_elements=short_empty_elements,
                    new_nsmap=new_nsmap,
                )


def _make_new_ns_prefix(
    nsmap_scope,
    global_prefixes,
    local_nsmap=None,
    default_namespace=None,
):
    i = len(nsmap_scope)
    if default_namespace is not None and "" not in nsmap_scope:
        # Keep the same numbering scheme as python which assumes the default
        # namespace is present if supplied.
        i += 1

    while True:
        prefix = f"ns{i}"
        if (
            prefix not in nsmap_scope
            and prefix not in global_prefixes
            and (
                not local_nsmap or prefix not in local_nsmap
            )
        ):
            return prefix
        i += 1


def _get_or_create_prefix(
    uri,
    nsmap_scope,
    global_nsmap,
    new_namespace_prefixes,
    uri_to_prefix,
    for_default_namespace_attr_prefix=False,
):
    """Find a prefix that doesn't conflict with the ns scope or create a new prefix

    This function mutates nsmap_scope, global_nsmap, new_namespace_prefixes and
    uri_to_prefix. It is intended to keep state in _serialize_ns_xml consistent
    while deduplicating the house keeping code or updating these dictionaries.
    """
    # Check if we can reuse an existing (global) prefix within the current
    # namespace scope. There maybe many prefixes pointing to a single URI by
    # this point and we need to select a prefix that is not in use in the
    # current scope.
    for global_prefix, global_uri in global_nsmap.items():
        if uri == global_uri and global_prefix not in nsmap_scope:
            prefix = global_prefix
            break
    else:  # no break
        # We couldn't find a suitable existing prefix for this namespace scope,
        # let's create a new one.
        prefix = _make_new_ns_prefix(nsmap_scope, global_prefixes=global_nsmap)
        global_nsmap[prefix] = uri
    nsmap_scope[prefix] = uri
    if not for_default_namespace_attr_prefix:
        # Don't override the actual default namespace prefix
        uri_to_prefix[uri] = prefix
    if prefix != "xml":
        new_namespace_prefixes.add(prefix)
    return prefix


def _find_default_namespace_attr_prefix(
    default_namespace,
    nsmap,
    local_nsmap,
    global_prefixes,
    provided_default_namespace=None,
):
    # Search the provided nsmap for any prefixes for this uri that aren't the
    # default namespace ""
    for prefix, uri in nsmap.items():
        if uri == default_namespace and prefix != "":
            return prefix

    for prefix, uri in local_nsmap.items():
        if uri == default_namespace and prefix != "":
            return prefix

    # _namespace_map is a 1:1 mapping of uri -> prefix
    prefix = ET._namespace_map.get(default_namespace)
    if prefix and prefix not in nsmap:
        return prefix

    return _make_new_ns_prefix(
        nsmap,
        global_prefixes,
        local_nsmap,
        provided_default_namespace,
    )


def process_attribs(
    elem,
    is_nsmap_scope_changed,
    default_ns_attr_prefix,
    nsmap_scope,
    global_nsmap,
    new_namespace_prefixes,
    uri_to_prefix,
):
    item_parts = []
    for k, v in elem.items():
        if isinstance(k, ET.QName):
            k = k.text
        try:
            if k[:1] == "{":
                uri_and_name = k[1:].rsplit("}", 1)
                try:
                    prefix = uri_to_prefix[uri_and_name[0]]
                except KeyError:
                    if not is_nsmap_scope_changed:
                        # We're about to mutate the these dicts so
                        # let's copy them first. We don't have to
                        # recompute other mappings as we're looking up
                        # or creating a new prefix
                        nsmap_scope = nsmap_scope.copy()
                        uri_to_prefix = uri_to_prefix.copy()
                        is_nsmap_scope_changed = True
                    prefix = _get_or_create_prefix(
                        uri_and_name[0],
                        nsmap_scope,
                        global_nsmap,
                        new_namespace_prefixes,
                        uri_to_prefix,
                    )

                if not prefix:
                    if default_ns_attr_prefix:
                        prefix = default_ns_attr_prefix
                    else:
                        for prefix, known_uri in nsmap_scope.items():
                            if known_uri == uri_and_name[0] and prefix != "":
                                default_ns_attr_prefix = prefix
                                break
                        else:  # no break
                            if not is_nsmap_scope_changed:
                                # We're about to mutate the these dicts so
                                # let's copy them first. We don't have to
                                # recompute other mappings as we're looking up
                                # or creating a new prefix
                                nsmap_scope = nsmap_scope.copy()
                                uri_to_prefix = uri_to_prefix.copy()
                                is_nsmap_scope_changed = True
                            prefix = _get_or_create_prefix(
                                uri_and_name[0],
                                nsmap_scope,
                                global_nsmap,
                                new_namespace_prefixes,
                                uri_to_prefix,
                                for_default_namespace_attr_prefix=True,
                            )
                            default_ns_attr_prefix = prefix
                k = f"{prefix}:{uri_and_name[1]}"
        except TypeError:
            ET._raise_serialization_error(k)

        if isinstance(v, ET.QName):
            if v.text[:1] != "{":
                v = v.text
            else:
                uri_and_name = v.text[1:].rsplit("}", 1)
                try:
                    prefix = uri_to_prefix[uri_and_name[0]]
                except KeyError:
                    if not is_nsmap_scope_changed:
                        # We're about to mutate the these dicts so
                        # let's copy them first. We don't have to
                        # recompute other mappings as we're looking up
                        # or creating a new prefix
                        nsmap_scope = nsmap_scope.copy()
                        uri_to_prefix = uri_to_prefix.copy()
                        is_nsmap_scope_changed = True
                    prefix = _get_or_create_prefix(
                        uri_and_name[0],
                        nsmap_scope,
                        global_nsmap,
                        new_namespace_prefixes,
                        uri_to_prefix,
                    )
                v = f"{prefix}:{uri_and_name[1]}"
        item_parts.append((k, v))
    return item_parts, default_ns_attr_prefix, nsmap_scope


def write_elem_start(
    write,
    elem,
    nsmap_scope,
    global_nsmap,
    short_empty_elements,
    is_html,
    is_root=False,
    uri_to_prefix=None,
    default_ns_attr_prefix=None,
    new_nsmap=None,
    **kwargs,
):
    """Write the opening tag (including self closing) and element text.

    Refer to _serialize_ns_xml for description of arguments.

    nsmap_scope should be an empty dictionary on first call. All nsmap prefixes
    must be strings with the default namespace prefix represented by "".

    eg.
    - <foo attr1="one">      (returns tag = 'foo')
    - <foo attr1="one">text  (returns tag = 'foo')
    - <foo attr1="one" />    (returns tag = None)

    Returns:
        tag:
            The tag name to be closed or None if no closing required.
        nsmap_scope:
            The current nsmap after any prefix to uri additions from this
            element. This is the input dict if unmodified or an updated copy.
        default_ns_attr_prefix:
            The prefix for the default namespace to use with attrs.
        uri_to_prefix:
            The current uri to prefix map after any uri to prefix additions
            from this element. This is the input dict if unmodified or an
            updated copy.
        next_remains_root:
            A bool indicating if the child element(s) should be treated as
            their own roots.
    """
    tag = elem.tag
    text = elem.text

    if tag is ET.Comment:
        write("<!--%s-->" % text)
        tag = None
        next_remains_root = False
    elif tag is ET.ProcessingInstruction:
        write("<?%s?>" % text)
        tag = None
        next_remains_root = False
    else:
        if new_nsmap:
            is_nsmap_scope_changed = True
            nsmap_scope = nsmap_scope.copy()
            nsmap_scope.update(new_nsmap)
            new_namespace_prefixes = set(new_nsmap.keys())
            new_namespace_prefixes.discard("xml")
            # We need to recompute the uri to prefixes
            uri_to_prefix = None
            default_ns_attr_prefix = None
        else:
            is_nsmap_scope_changed = False
            new_namespace_prefixes = set()

        if uri_to_prefix is None:
            if None in nsmap_scope:
                raise ValueError(
                    'Found None as a namespace prefix. Use "" as the default namespace prefix.'
                )
            uri_to_prefix = {uri: prefix for prefix, uri in nsmap_scope.items()}
            if "" in nsmap_scope:
                # There may be multiple prefixes for the default namespace but
                # we want to make sure we preferentially use "" (for elements)
                uri_to_prefix[nsmap_scope[""]] = ""

        if tag is None:
            # tag supression where tag is set to None
            # Don't change is_root so namespaces can be passed down
            next_remains_root = is_root
            if text:
                write(ET._escape_cdata(text))
        else:
            next_remains_root = False
            if isinstance(tag, ET.QName):
                tag = tag.text
            try:
                # These splits / fully qualified tag creationg are the
                # bottleneck in this implementation vs the python
                # implementation.
                # The following split takes ~42ns with no uri and ~85ns if a
                # prefix is present. If the uri was present, we then need to
                # look up a prefix (~14ns) and create the fully qualified
                # string (~41ns).  This gives a total of ~140ns where a uri is
                # present.
                # Python's implementation needs to preprocess the tree to
                # create a dict of qname -> tag by traversing the tree which
                # takes a bit of extra time but it quickly makes that back by
                # only having to do a dictionary look up (~14ns) for each tag /
                # attrname vs our splitting (~140ns).
                # So here we have the flexibility of being able to redefine the
                # uri a prefix points to midway through serialisation at the
                # expense of performance (~10% slower for a 1mb file on my
                # machine).
                if tag[:1] == "{":
                    uri_and_name = tag[1:].rsplit("}", 1)
                    try:
                        prefix = uri_to_prefix[uri_and_name[0]]
                    except KeyError:
                        if not is_nsmap_scope_changed:
                            # We're about to mutate the these dicts so let's
                            # copy them first. We don't have to recompute other
                            # mappings as we're looking up or creating a new
                            # prefix
                            nsmap_scope = nsmap_scope.copy()
                            uri_to_prefix = uri_to_prefix.copy()
                            is_nsmap_scope_changed = True
                        prefix = _get_or_create_prefix(
                            uri_and_name[0],
                            nsmap_scope,
                            global_nsmap,
                            new_namespace_prefixes,
                            uri_to_prefix,
                        )
                    if prefix:
                        tag = f"{prefix}:{uri_and_name[1]}"
                    else:
                        tag = uri_and_name[1]
                elif "" in nsmap_scope:
                    raise ValueError(
                        "cannot use non-qualified names with default_namespace option"
                    )
            except TypeError:
                ET._raise_serialization_error(tag)

            write("<" + tag)

            if elem.attrib:
                item_parts, default_ns_attr_prefix, nsmap_scope = process_attribs(
                    elem,
                    is_nsmap_scope_changed,
                    default_ns_attr_prefix,
                    nsmap_scope,
                    global_nsmap,
                    new_namespace_prefixes,
                    uri_to_prefix,
                )
            else:
                item_parts = []
            if new_namespace_prefixes:
                ns_attrs = []
                for k in sorted(new_namespace_prefixes):
                    v = nsmap_scope[k]
                    if k:
                        k = "xmlns:" + k
                    else:
                        k = "xmlns"
                    ns_attrs.append((k, v))
                if is_html:
                    write("".join([f' {k}="{ET._escape_attrib_html(v)}"' for k, v in ns_attrs]))
                else:
                    write("".join([f' {k}="{ET._escape_attrib(v)}"' for k, v in ns_attrs]))
            if item_parts:
                if is_html:
                    write("".join([f' {k}="{ET._escape_attrib_html(v)}"' for k, v in item_parts]))
                else:
                    write("".join([f' {k}="{ET._escape_attrib(v)}"' for k, v in item_parts]))
            if is_html:
                write(">")
                ltag = tag.lower()
                if text:
                    if ltag == "script" or ltag == "style":
                        write(text)
                    else:
                        write(ET._escape_cdata(text))
                if ltag in ET.HTML_EMPTY:
                    tag = None
            elif text or len(elem) or not short_empty_elements:
                write(">")
                if text:
                    write(ET._escape_cdata(text))
            else:
                tag = None
                write(" />")
    return (
        tag,
        nsmap_scope,
        default_ns_attr_prefix,
        uri_to_prefix,
        next_remains_root,
    )


def _serialize_ns_xml(
    write,
    elem,
    nsmap_scope,
    global_nsmap,
    short_empty_elements,
    is_html,
    is_root=False,
    uri_to_prefix=None,
    default_ns_attr_prefix=None,
    new_nsmap=None,
    **kwargs,
):
    """Serialize an element or tree using 'write' for output.

    Args:
        write:
            A function to write the xml to its destination.
        elem:
            The element to serialize.
        nsmap_scope:
            The current prefix to uri mapping for this element. This should be
            an empty dictionary for the root element. Additional namespaces are
            progressively added using the new_nsmap arg.
        global_nsmap:
            A dict copy of the globally registered _namespace_map in uri to
            prefix form
        short_empty_elements:
          Controls the formatting of elements that contain no content. If True
          (default) they are emitted as a single self-closed tag, otherwise
          they are emitted as a pair of start/end tags.
        is_html:
            Set to True to serialize as HTML otherwise XML.
        is_root:
            Boolean indicating if this is a root element.
        uri_to_prefix:
            Current state of the mapping of uri to prefix.
        default_ns_attr_prefix:
        new_nsmap:
            New prefix -> uri mapping to be applied to this element.
    """
    (
        tag,
        nsmap_scope,
        default_ns_attr_prefix,
        uri_to_prefix,
        next_remains_root,
    ) = write_elem_start(
        write,
        elem,
        nsmap_scope,
        global_nsmap,
        short_empty_elements,
        is_html,
        is_root,
        uri_to_prefix,
        default_ns_attr_prefix,
        new_nsmap=new_nsmap,
    )
    for e in elem:
        _serialize_ns_xml(
            write,
            e,
            nsmap_scope,
            global_nsmap,
            short_empty_elements,
            is_html,
            next_remains_root,
            uri_to_prefix,
            default_ns_attr_prefix,
            new_nsmap=None,
        )
    if tag:
        write(f"</{tag}>")
    if elem.tail:
        write(ET._escape_cdata(elem.tail))


def _qnames_iter(elem):
    """Iterate through all the qualified names in elem"""
    seen_el_qnames = set()
    seen_other_qnames = set()
    for this_elem in elem.iter():
        tag = this_elem.tag
        if isinstance(tag, str):
            if tag not in seen_el_qnames:
                seen_el_qnames.add(tag)
                yield tag, True
        elif isinstance(tag, ET.QName):
            tag = tag.text
            if tag not in seen_el_qnames:
                seen_el_qnames.add(tag)
                yield tag, True
        elif (
            tag is not None
            and tag is not ET.ProcessingInstruction
            and tag is not ET.Comment
        ):
            ET._raise_serialization_error(tag)

        for key, value in this_elem.items():
            if isinstance(key, ET.QName):
                key = key.text
            if key not in seen_other_qnames:
                seen_other_qnames.add(key)
                yield key, False

            if isinstance(value, ET.QName):
                if value.text not in seen_other_qnames:
                    seen_other_qnames.add(value.text)
                    yield value.text, False

        text = this_elem.text
        if isinstance(text, ET.QName):
            if text.text not in seen_other_qnames:
                seen_other_qnames.add(text.text)
                yield text.text, False


def _namespaces(
    elem,
    default_namespace=None,
    nsmap=None,
):
    """Find all namespaces used in the document and return a prefix to uri map"""
    if nsmap is None:
        nsmap = {}

    out_nsmap = {}

    seen_uri_to_prefix = {}
    # Multiple prefixes may be present for a single uri. This will select the
    # last prefix found in nsmap for a given uri.
    local_prefix_map = {uri: prefix for prefix, uri in nsmap.items()}
    if default_namespace is not None:
        local_prefix_map[default_namespace] = ""
    elif "" in nsmap:
        # but we make sure the default prefix always take precedence
        local_prefix_map[nsmap[""]] = ""

    global_prefixes = set(ET._namespace_map.values())
    has_unqual_el = False
    default_namespace_attr_prefix = None
    for qname, is_el in _qnames_iter(elem):
        try:
            if qname[:1] == "{":
                uri_and_name = qname[1:].rsplit("}", 1)

                prefix = seen_uri_to_prefix.get(uri_and_name[0])
                if prefix is None:
                    prefix = local_prefix_map.get(uri_and_name[0])
                    if prefix is None or prefix in out_nsmap:
                        prefix = ET._namespace_map.get(uri_and_name[0])
                        if prefix is None or prefix in out_nsmap:
                            prefix = _make_new_ns_prefix(
                                out_nsmap,
                                global_prefixes,
                                nsmap,
                                default_namespace,
                            )
                    if prefix or is_el:
                        out_nsmap[prefix] = uri_and_name[0]
                        seen_uri_to_prefix[uri_and_name[0]] = prefix

                if not is_el and not prefix and not default_namespace_attr_prefix:
                    # Find the alternative prefix to use with non-element
                    # names
                    default_namespace_attr_prefix = _find_default_namespace_attr_prefix(
                        uri_and_name[0],
                        out_nsmap,
                        nsmap,
                        global_prefixes,
                        default_namespace,
                    )
                    out_nsmap[default_namespace_attr_prefix] = uri_and_name[0]
                    # Don't add this uri to prefix mapping as it might override
                    # the uri -> "" default mapping. We'll fix this up at the
                    # end of the fn.
                    # local_prefix_map[uri_and_name[0]] = default_namespace_attr_prefix
            else:
                if is_el:
                    has_unqual_el = True
        except TypeError:
            ET._raise_serialization_error(qname)

    if "" in out_nsmap and has_unqual_el:
        # FIXME: can this be handled in XML 1.0?
        raise ValueError(
            "cannot use non-qualified names with default_namespace option"
        )

    # The xml prefix doesn't need to be declared but may have been used to
    # prefix names. Let's remove it if it has been used
    out_nsmap.pop("xml", None)
    return out_nsmap


def tostring(
    element,
    encoding=None,
    method=None,
    *,
    xml_declaration=None,
    default_namespace=None,
    short_empty_elements=True,
    nsmap=None,
    root_ns_only=False,
    minimal_ns_only=False,
    tree_cls=IncrementalTree,
):
    """Generate string representation of XML element.

    All subelements are included.  If encoding is "unicode", a string
    is returned. Otherwise a bytestring is returned.

    *element* is an Element instance, *encoding* is an optional output
    encoding defaulting to US-ASCII, *method* is an optional output which can
    be one of "xml" (default), "html", "text" or "c14n", *default_namespace*
    sets the default XML namespace (for "xmlns").

    Returns an (optionally) encoded string containing the XML data.

    """
    stream = io.StringIO() if encoding == "unicode" else io.BytesIO()
    tree_cls(element).write(
        stream,
        encoding,
        xml_declaration=xml_declaration,
        default_namespace=default_namespace,
        method=method,
        short_empty_elements=short_empty_elements,
        nsmap=nsmap,
        root_ns_only=root_ns_only,
        minimal_ns_only=minimal_ns_only,
    )
    return stream.getvalue()


def tostringlist(
    element,
    encoding=None,
    method=None,
    *,
    xml_declaration=None,
    default_namespace=None,
    short_empty_elements=True,
    nsmap=None,
    root_ns_only=False,
    minimal_ns_only=False,
    tree_cls=IncrementalTree,
):
    lst = []
    stream = ET._ListDataStream(lst)
    tree_cls(element).write(
        stream,
        encoding,
        xml_declaration=xml_declaration,
        default_namespace=default_namespace,
        method=method,
        short_empty_elements=short_empty_elements,
        nsmap=nsmap,
        root_ns_only=root_ns_only,
        minimal_ns_only=minimal_ns_only,
    )
    return lst


def compat_tostring(
    element,
    encoding=None,
    method=None,
    *,
    xml_declaration=None,
    default_namespace=None,
    short_empty_elements=True,
    nsmap=None,
    root_ns_only=True,
    minimal_ns_only=False,
    tree_cls=IncrementalTree,
):
    """tostring with options that produce the same results as xml.etree.ElementTree.tostring

    root_ns_only=True is a bit slower than False as it needs to traverse the
    tree one more time to collect all the namespaces.
    """
    return tostring(
        element,
        encoding=encoding,
        method=method,
        xml_declaration=xml_declaration,
        default_namespace=default_namespace,
        short_empty_elements=short_empty_elements,
        nsmap=nsmap,
        root_ns_only=root_ns_only,
        minimal_ns_only=minimal_ns_only,
        tree_cls=tree_cls,
    )


# --------------------------------------------------------------------
# serialization support

@contextlib.contextmanager
def _get_writer(file_or_filename, encoding):
    # Copied from Python 3.12
    # returns text write method and release all resources after using
    try:
        write = file_or_filename.write
    except AttributeError:
        # file_or_filename is a file name
        if encoding.lower() == "unicode":
            encoding = "utf-8"
        with open(file_or_filename, "w", encoding=encoding,
                  errors="xmlcharrefreplace") as file:
            yield file.write, encoding
    else:
        # file_or_filename is a file-like object
        # encoding determines if it is a text or binary writer
        if encoding.lower() == "unicode":
            # use a text writer as is
            yield write, getattr(file_or_filename, "encoding", None) or "utf-8"
        else:
            # wrap a binary writer with TextIOWrapper
            with contextlib.ExitStack() as stack:
                if isinstance(file_or_filename, io.BufferedIOBase):
                    file = file_or_filename
                elif isinstance(file_or_filename, io.RawIOBase):
                    file = io.BufferedWriter(file_or_filename)
                    # Keep the original file open when the BufferedWriter is
                    # destroyed
                    stack.callback(file.detach)
                else:
                    # This is to handle passed objects that aren't in the
                    # IOBase hierarchy, but just have a write method
                    file = io.BufferedIOBase()
                    file.writable = lambda: True
                    file.write = write
                    try:
                        # TextIOWrapper uses this methods to determine
                        # if BOM (for UTF-16, etc) should be added
                        file.seekable = file_or_filename.seekable
                        file.tell = file_or_filename.tell
                    except AttributeError:
                        pass
                file = io.TextIOWrapper(file,
                                        encoding=encoding,
                                        errors="xmlcharrefreplace",
                                        newline="\n")
                # Keep the original file open when the TextIOWrapper is
                # destroyed
                stack.callback(file.detach)
                yield file.write, encoding
```
