## Supplementary software v0.2.1 for "Virtual control arms for paediatric myopia trials: external validation of axial-elongation models": xmlfile.py

```
from __future__ import absolute_import
# Copyright (c) 2010-2015 openpyxl

"""Implements the lxml.etree.xmlfile API using the standard library xml.etree"""


from contextlib import contextmanager

from xml.etree.ElementTree import (
    Element,
    _escape_cdata,
)

from . import incremental_tree


class LxmlSyntaxError(Exception):
    pass


class _IncrementalFileWriter(object):
    """Replacement for _IncrementalFileWriter of lxml"""
    def __init__(self, output_file):
        self._element_stack = []
        self._file = output_file
        self._have_root = False
        self.global_nsmap = incremental_tree.current_global_nsmap()
        self.is_html = False

    @contextmanager
    def element(self, tag, attrib=None, nsmap=None, **_extra):
        """Create a new xml element using a context manager."""
        if nsmap and None in nsmap:
            # Normalise None prefix (lxml's default namespace prefix) -> "", as
            # required for incremental_tree
            if "" in nsmap and nsmap[""] != nsmap[None]:
                raise ValueError(
                    'Found None and "" as default nsmap prefixes with different URIs'
                )
            nsmap = nsmap.copy()
            nsmap[""] = nsmap.pop(None)

        # __enter__ part
        self._have_root = True
        if attrib is None:
            attrib = {}
        elem = Element(tag, attrib=attrib, **_extra)
        elem.text = ''
        elem.tail = ''
        if self._element_stack:
            is_root = False
            (
                nsmap_scope,
                default_ns_attr_prefix,
                uri_to_prefix,
            ) = self._element_stack[-1]
        else:
            is_root = True
            nsmap_scope = {}
            default_ns_attr_prefix = None
            uri_to_prefix = {}
        (
            tag,
            nsmap_scope,
            default_ns_attr_prefix,
            uri_to_prefix,
            next_remains_root,
        ) = incremental_tree.write_elem_start(
            self._file,
            elem,
            nsmap_scope=nsmap_scope,
            global_nsmap=self.global_nsmap,
            short_empty_elements=False,
            is_html=self.is_html,
            is_root=is_root,
            uri_to_prefix=uri_to_prefix,
            default_ns_attr_prefix=default_ns_attr_prefix,
            new_nsmap=nsmap,
        )
        self._element_stack.append(
            (
                nsmap_scope,
                default_ns_attr_prefix,
                uri_to_prefix,
            )
        )
        yield

        # __exit__ part
        self._element_stack.pop()
        self._file(f"</{tag}>")
        if elem.tail:
            self._file(_escape_cdata(elem.tail))

    def write(self, arg):
        """Write a string or subelement."""

        if isinstance(arg, str):
            # it is not allowed to write a string outside of an element
            if not self._element_stack:
                raise LxmlSyntaxError()
            self._file(_escape_cdata(arg))

        else:
            if not self._element_stack and self._have_root:
                raise LxmlSyntaxError()

            if self._element_stack:
                is_root = False
                (
                    nsmap_scope,
                    default_ns_attr_prefix,
                    uri_to_prefix,
                ) = self._element_stack[-1]
            else:
                is_root = True
                nsmap_scope = {}
                default_ns_attr_prefix = None
                uri_to_prefix = {}
            incremental_tree._serialize_ns_xml(
                self._file,
                arg,
                nsmap_scope=nsmap_scope,
                global_nsmap=self.global_nsmap,
                short_empty_elements=True,
                is_html=self.is_html,
                is_root=is_root,
                uri_to_prefix=uri_to_prefix,
                default_ns_attr_prefix=default_ns_attr_prefix,
            )

    def __enter__(self):
        pass

    def __exit__(self, type, value, traceback):
        # without root the xml document is incomplete
        if not self._have_root:
            raise LxmlSyntaxError()


class xmlfile(object):
    """Context manager that can replace lxml.etree.xmlfile."""
    def __init__(self, output_file, buffered=False, encoding="utf-8", close=False):
        self._file = output_file
        self._close = close
        self.encoding = encoding
        self.writer_cm = None

    def __enter__(self):
        self.writer_cm = incremental_tree._get_writer(self._file, encoding=self.encoding)
        writer, declared_encoding = self.writer_cm.__enter__()
        return _IncrementalFileWriter(writer)

    def __exit__(self, type, value, traceback):
        if self.writer_cm:
            self.writer_cm.__exit__(type, value, traceback)
        if self._close:
            self._file.close()
```
