## Supplementary software v0.2.1 for "Virtual control arms for paediatric myopia trials: external validation of axial-elongation models": __init__.py

```
# Copyright (c) 2010-2024 openpyxl

DEBUG = False

from openpyxl.compat.numbers import NUMPY
from openpyxl.xml import DEFUSEDXML, LXML
from openpyxl.workbook import Workbook
from openpyxl.reader.excel import load_workbook as open
from openpyxl.reader.excel import load_workbook
import openpyxl._constants as constants

# Expose constants especially the version number

__author__ = constants.__author__
__author_email__ = constants.__author_email__
__license__ = constants.__license__
__maintainer_email__ = constants.__maintainer_email__
__url__ = constants.__url__
__version__ = constants.__version__
```
