## Supplementary software v0.2.1 for "Virtual control arms for paediatric myopia trials: external validation of axial-elongation models": _constants.py

```
# Copyright (c) 2010-2024 openpyxl

"""
Package metadata
"""

__author__ = "See AUTHORS"
__author_email__ = "charlie.clark@clark-consulting.eu"
__license__ = "MIT"
__maintainer_email__ = "openpyxl-users@googlegroups.com"
__url__ = "https://openpyxl.readthedocs.io"
__version__ = "3.1.5"
__python__ = "3.8"
```
