## Supplementary software v0.2.1 for "Virtual control arms for paediatric myopia trials: external validation of axial-elongation models": _writer.py

```
# Copyright (c) 2010-2024 openpyxl

from openpyxl.compat import safe_string
from openpyxl.xml.functions import Element, SubElement, whitespace, XML_NS
from openpyxl import LXML
from openpyxl.utils.datetime import to_excel, to_ISO8601
from datetime import timedelta

from openpyxl.worksheet.formula import DataTableFormula, ArrayFormula
from openpyxl.cell.rich_text import CellRichText

def _set_attributes(cell, styled=None):
    """
    Set coordinate and datatype
    """
    coordinate = cell.coordinate
    attrs = {'r': coordinate}
    if styled:
        attrs['s'] = f"{cell.style_id}"

    if cell.data_type == "s":
        attrs['t'] = "inlineStr"
    elif cell.data_type != 'f':
        attrs['t'] = cell.data_type

    value = cell._value

    if cell.data_type == "d":
        if hasattr(value, "tzinfo") and value.tzinfo is not None:
            raise TypeError("Excel does not support timezones in datetimes. "
                    "The tzinfo in the datetime/time object must be set to None.")

        if cell.parent.parent.iso_dates and not isinstance(value, timedelta):
            value = to_ISO8601(value)
        else:
            attrs['t'] = "n"
            value = to_excel(value, cell.parent.parent.epoch)

    if cell.hyperlink:
        cell.parent._hyperlinks.append(cell.hyperlink)

    return value, attrs


def etree_write_cell(xf, worksheet, cell, styled=None):

    value, attributes = _set_attributes(cell, styled)

    el = Element("c", attributes)
    if value is None or value == "":
        xf.write(el)
        return

    if cell.data_type == 'f':
        attrib = {}

        if isinstance(value, ArrayFormula):
            attrib = dict(value)
            value = value.text

        elif isinstance(value, DataTableFormula):
            attrib = dict(value)
            value = None

        formula = SubElement(el, 'f', attrib)
        if value is not None and not attrib.get('t') == "dataTable":
            formula.text = value[1:]
            value = None

    if cell.data_type == 's':
        if isinstance(value, CellRichText):
            el.append(value.to_tree())
        else:
            inline_string = Element("is")
            text = Element('t')
            text.text = value
            whitespace(text)
            inline_string.append(text)
            el.append(inline_string)

    else:
        cell_content = SubElement(el, 'v')
        if value is not None:
            cell_content.text = safe_string(value)

    xf.write(el)


def lxml_write_cell(xf, worksheet, cell, styled=False):
    value, attributes = _set_attributes(cell, styled)

    if value == '' or value is None:
        with xf.element("c", attributes):
            return

    with xf.element('c', attributes):
        if cell.data_type == 'f':
            attrib = {}

            if isinstance(value, ArrayFormula):
                attrib = dict(value)
                value = value.text

            elif isinstance(value, DataTableFormula):
                attrib = dict(value)
                value = None

            with xf.element('f', attrib):
                if value is not None and not attrib.get('t') == "dataTable":
                    xf.write(value[1:])
                    value = None

        if cell.data_type == 's':
            if isinstance(value, CellRichText):
                el = value.to_tree()
                xf.write(el)
            else:
                with xf.element("is"):
                    if isinstance(value, str):
                        attrs = {}
                        if value != value.strip():
                            attrs["{%s}space" % XML_NS] = "preserve"
                        el = Element("t", attrs) # lxml can't handle xml-ns
                        el.text = value
                        xf.write(el)

        else:
            with xf.element("v"):
                if value is not None:
                    xf.write(safe_string(value))


if LXML:
    write_cell = lxml_write_cell
else:
    write_cell = etree_write_cell
```
