## Supplementary software v0.2.1 for "Virtual control arms for paediatric myopia trials: external validation of axial-elongation models": cell.py

```
# Copyright (c) 2010-2024 openpyxl

"""Manage individual cells in a spreadsheet.

The Cell class is required to know its value and type, display options,
and any other features of an Excel cell.  Utilities for referencing
cells using Excel's 'A1' column/row nomenclature are also provided.

"""

__docformat__ = "restructuredtext en"

# Python stdlib imports
from copy import copy
import datetime
import re


from openpyxl.compat import (
    NUMERIC_TYPES,
)

from openpyxl.utils.exceptions import IllegalCharacterError

from openpyxl.utils import get_column_letter
from openpyxl.styles import numbers, is_date_format
from openpyxl.styles.styleable import StyleableObject
from openpyxl.worksheet.hyperlink import Hyperlink
from openpyxl.worksheet.formula import DataTableFormula, ArrayFormula
from openpyxl.cell.rich_text import CellRichText

# constants

TIME_TYPES = (datetime.datetime, datetime.date, datetime.time, datetime.timedelta)
TIME_FORMATS = {
    datetime.datetime:numbers.FORMAT_DATE_DATETIME,
    datetime.date:numbers.FORMAT_DATE_YYYYMMDD2,
    datetime.time:numbers.FORMAT_DATE_TIME6,
    datetime.timedelta:numbers.FORMAT_DATE_TIMEDELTA,
                }

STRING_TYPES = (str, bytes, CellRichText)
KNOWN_TYPES = NUMERIC_TYPES + TIME_TYPES + STRING_TYPES + (bool, type(None))

ILLEGAL_CHARACTERS_RE = re.compile(r'[\000-\010]|[\013-\014]|[\016-\037]')
ERROR_CODES = ('#NULL!', '#DIV/0!', '#VALUE!', '#REF!', '#NAME?', '#NUM!',
               '#N/A')

TYPE_STRING = 's'
TYPE_FORMULA = 'f'
TYPE_NUMERIC = 'n'
TYPE_BOOL = 'b'
TYPE_NULL = 'n'
TYPE_INLINE = 'inlineStr'
TYPE_ERROR = 'e'
TYPE_FORMULA_CACHE_STRING = 'str'

VALID_TYPES = (TYPE_STRING, TYPE_FORMULA, TYPE_NUMERIC, TYPE_BOOL,
               TYPE_NULL, TYPE_INLINE, TYPE_ERROR, TYPE_FORMULA_CACHE_STRING)


_TYPES = {int:'n', float:'n', str:'s', bool:'b'}


def get_type(t, value):
    if isinstance(value, NUMERIC_TYPES):
        dt = 'n'
    elif isinstance(value, STRING_TYPES):
        dt = 's'
    elif isinstance(value, TIME_TYPES):
        dt = 'd'
    elif isinstance(value, (DataTableFormula, ArrayFormula)):
        dt = 'f'
    else:
        return
    _TYPES[t] = dt
    return dt


def get_time_format(t):
    value = TIME_FORMATS.get(t)
    if value:
        return value
    for base in t.mro()[1:]:
        value = TIME_FORMATS.get(base)
        if value:
            TIME_FORMATS[t] = value
            return value
    raise ValueError("Could not get time format for {0!r}".format(value))


class Cell(StyleableObject):
    """Describes cell associated properties.

    Properties of interest include style, type, value, and address.

    """
    __slots__ = (
        'row',
        'column',
        '_value',
        'data_type',
        'parent',
        '_hyperlink',
        '_comment',
                 )

    def __init__(self, worksheet, row=None, column=None, value=None, style_array=None):
        super().__init__(worksheet, style_array)
        self.row = row
        """Row number of this cell (1-based)"""
        self.column = column
        """Column number of this cell (1-based)"""
        # _value is the stored value, while value is the displayed value
        self._value = None
        self._hyperlink = None
        self.data_type = 'n'
        if value is not None:
            self.value = value
        self._comment = None


    @property
    def coordinate(self):
        """This cell's coordinate (ex. 'A5')"""
        col = get_column_letter(self.column)
        return f"{col}{self.row}"


    @property
    def col_idx(self):
        """The numerical index of the column"""
        return self.column


    @property
    def column_letter(self):
        return get_column_letter(self.column)


    @property
    def encoding(self):
        return self.parent.encoding

    @property
    def base_date(self):
        return self.parent.parent.epoch


    def __repr__(self):
        return "<Cell {0!r}.{1}>".format(self.parent.title, self.coordinate)

    def check_string(self, value):
        """Check string coding, length, and line break character"""
        if value is None:
            return
        # convert to str string
        if not isinstance(value, str):
            value = str(value, self.encoding)
        value = str(value)
        # string must never be longer than 32,767 characters
        # truncate if necessary
        value = value[:32767]
        if next(ILLEGAL_CHARACTERS_RE.finditer(value), None):
            raise IllegalCharacterError(f"{value} cannot be used in worksheets.")
        return value

    def check_error(self, value):
        """Tries to convert Error" else N/A"""
        try:
            return str(value)
        except UnicodeDecodeError:
            return u'#N/A'


    def _bind_value(self, value):
        """Given a value, infer the correct data type"""

        self.data_type = "n"
        t = type(value)
        try:
            dt = _TYPES[t]
        except KeyError:
            dt = get_type(t, value)

        if dt is None and value is not None:
            raise ValueError("Cannot convert {0!r} to Excel".format(value))

        if dt:
            self.data_type = dt

        if dt == 'd':
            if not is_date_format(self.number_format):
                self.number_format = get_time_format(t)

        elif dt == "s" and not isinstance(value, CellRichText):
            value = self.check_string(value)
            if len(value) > 1 and value.startswith("="):
                self.data_type = 'f'
            elif value in ERROR_CODES:
                self.data_type = 'e'

        self._value = value


    @property
    def value(self):
        """Get or set the value held in the cell.

        :type: depends on the value (string, float, int or
            :class:`datetime.datetime`)
        """
        return self._value

    @value.setter
    def value(self, value):
        """Set the value and infer type and display options."""
        self._bind_value(value)

    @property
    def internal_value(self):
        """Always returns the value for excel."""
        return self._value

    @property
    def hyperlink(self):
        """Return the hyperlink target or an empty string"""
        return self._hyperlink


    @hyperlink.setter
    def hyperlink(self, val):
        """Set value and display for hyperlinks in a cell.
        Automatically sets the `value` of the cell with link text,
        but you can modify it afterwards by setting the `value`
        property, and the hyperlink will remain.
        Hyperlink is removed if set to ``None``."""
        if val is None:
            self._hyperlink = None
        else:
            if not isinstance(val, Hyperlink):
                val = Hyperlink(ref="", target=val)
            val.ref = self.coordinate
            self._hyperlink = val
            if self._value is None:
                self.value = val.target or val.location


    @property
    def is_date(self):
        """True if the value is formatted as a date

        :type: bool
        """
        return self.data_type == 'd' or (
            self.data_type == 'n' and is_date_format(self.number_format)
            )


    def offset(self, row=0, column=0):
        """Returns a cell location relative to this cell.

        :param row: number of rows to offset
        :type row: int

        :param column: number of columns to offset
        :type column: int

        :rtype: :class:`openpyxl.cell.Cell`
        """
        offset_column = self.col_idx + column
        offset_row = self.row + row
        return self.parent.cell(column=offset_column, row=offset_row)


    @property
    def comment(self):
        """ Returns the comment associated with this cell

            :type: :class:`openpyxl.comments.Comment`
        """
        return self._comment


    @comment.setter
    def comment(self, value):
        """
        Assign a comment to a cell
        """

        if value is not None:
            if value.parent:
                value = copy(value)
            value.bind(self)
        elif value is None and self._comment:
            self._comment.unbind()
        self._comment = value


class MergedCell(StyleableObject):

    """
    Describes the properties of a cell in a merged cell and helps to
    display the borders of the merged cell.

    The value of a MergedCell is always None.
    """

    __slots__ = ('row', 'column')

    _value = None
    data_type = "n"
    comment = None
    hyperlink = None


    def __init__(self, worksheet, row=None, column=None):
        super().__init__(worksheet)
        self.row = row
        self.column = column


    def __repr__(self):
        return "<MergedCell {0!r}.{1}>".format(self.parent.title, self.coordinate)

    coordinate = Cell.coordinate
    _comment = comment
    value = _value


def WriteOnlyCell(ws=None, value=None):
    return Cell(worksheet=ws, column=1, row=1, value=value)
```
