## Supplementary software v0.2.1 for "Virtual control arms for paediatric myopia trials: external validation of axial-elongation models": read_only.py

```
# Copyright (c) 2010-2024 openpyxl

from openpyxl.cell import Cell
from openpyxl.utils import get_column_letter
from openpyxl.utils.datetime import from_excel
from openpyxl.styles import is_date_format
from openpyxl.styles.numbers import BUILTIN_FORMATS, BUILTIN_FORMATS_MAX_SIZE


class ReadOnlyCell:

    __slots__ =  ('parent', 'row', 'column', '_value', 'data_type', '_style_id')

    def __init__(self, sheet, row, column, value, data_type='n', style_id=0):
        self.parent = sheet
        self._value = None
        self.row = row
        self.column = column
        self.data_type = data_type
        self.value = value
        self._style_id = style_id


    def __eq__(self, other):
        for a in self.__slots__:
            if getattr(self, a) != getattr(other, a):
                return
        return True

    def __ne__(self, other):
        return not self.__eq__(other)


    def __repr__(self):
        return "<ReadOnlyCell {0!r}.{1}>".format(self.parent.title, self.coordinate)


    @property
    def coordinate(self):
        column = get_column_letter(self.column)
        return "{1}{0}".format(self.row, column)


    @property
    def coordinate(self):
        return Cell.coordinate.__get__(self)


    @property
    def column_letter(self):
        return Cell.column_letter.__get__(self)


    @property
    def style_array(self):
        return self.parent.parent._cell_styles[self._style_id]


    @property
    def has_style(self):
        return self._style_id != 0


    @property
    def number_format(self):
        _id = self.style_array.numFmtId
        if _id < BUILTIN_FORMATS_MAX_SIZE:
            return BUILTIN_FORMATS.get(_id, "General")
        else:
            return self.parent.parent._number_formats[
                _id - BUILTIN_FORMATS_MAX_SIZE]

    @property
    def font(self):
        _id = self.style_array.fontId
        return self.parent.parent._fonts[_id]

    @property
    def fill(self):
        _id = self.style_array.fillId
        return self.parent.parent._fills[_id]

    @property
    def border(self):
        _id = self.style_array.borderId
        return self.parent.parent._borders[_id]

    @property
    def alignment(self):
        _id = self.style_array.alignmentId
        return self.parent.parent._alignments[_id]

    @property
    def protection(self):
        _id = self.style_array.protectionId
        return self.parent.parent._protections[_id]


    @property
    def is_date(self):
        return Cell.is_date.__get__(self)


    @property
    def internal_value(self):
        return self._value

    @property
    def value(self):
        return self._value

    @value.setter
    def value(self, value):
        if self._value is not None:
            raise AttributeError("Cell is read only")
        self._value = value


class EmptyCell:

    __slots__ = ()

    value = None
    is_date = False
    font = None
    border = None
    fill = None
    number_format = None
    alignment = None
    data_type = 'n'


    def __repr__(self):
        return "<EmptyCell>"

EMPTY_CELL = EmptyCell()
```
