## Supplementary software v0.2.1 for "Virtual control arms for paediatric myopia trials: external validation of axial-elongation models": rich_text.py

```
# Copyright (c) 2010-2024 openpyxl

"""
RichText definition
"""
from copy import copy
from openpyxl.compat import NUMERIC_TYPES
from openpyxl.cell.text import InlineFont, Text
from openpyxl.descriptors import (
    Strict,
    String,
    Typed
)

from openpyxl.xml.functions import Element, whitespace

class TextBlock(Strict):
    """ Represents text string in a specific format

    This class is used as part of constructing a rich text strings.
    """
    font = Typed(expected_type=InlineFont)
    text = String()

    def __init__(self, font, text):
        self.font = font
        self.text = text


    def __eq__(self, other):
        return self.text == other.text and self.font == other.font


    def __str__(self):
        """Just retun the text"""
        return self.text


    def __repr__(self):
        font = self.font != InlineFont() and self.font or "default"
        return f"{self.__class__.__name__} text={self.text}, font={font}"


    def to_tree(self):
        el = Element("r")
        el.append(self.font.to_tree(tagname="rPr"))
        t = Element("t")
        t.text = self.text
        whitespace(t)
        el.append(t)
        return el

#
# Rich Text class.
# This class behaves just like a list whose members are either simple strings, or TextBlock() instances.
# In addition, it can be initialized in several ways:
# t = CellRFichText([...]) # initialize with a list.
# t = CellRFichText((...)) # initialize with a tuple.
# t = CellRichText(node) # where node is an Element() from either lxml or xml.etree (has a 'tag' element)
class CellRichText(list):
    """Represents a rich text string.

    Initialize with a list made of pure strings or :class:`TextBlock` elements
    Can index object to access or modify individual rich text elements
    it also supports the + and += operators between rich text strings
    There are no user methods for this class

    operations which modify the string will generally call an optimization pass afterwards,
    that merges text blocks with identical formats, consecutive pure text strings,
    and remove empty strings and empty text blocks
    """

    def __init__(self, *args):
        if len(args) == 1:
            args = args[0]
            if isinstance(args, (list, tuple)):
                CellRichText._check_rich_text(args)
            else:
                CellRichText._check_element(args)
                args = [args]
        else:
            CellRichText._check_rich_text(args)
        super().__init__(args)


    @classmethod
    def _check_element(cls, value):
        if not isinstance(value, (str, TextBlock, NUMERIC_TYPES)):
            raise TypeError(f"Illegal CellRichText element {value}")


    @classmethod
    def _check_rich_text(cls, rich_text):
        for t in rich_text:
            CellRichText._check_element(t)

    @classmethod
    def from_tree(cls, node):
        text = Text.from_tree(node)
        if text.t:
            return (text.t.replace('x005F_', ''),)
        s = []
        for r in text.r:
            t = ""
            if r.t:
                t = r.t.replace('x005F_', '')
            if r.rPr:
                s.append(TextBlock(r.rPr, t))
            else:
                s.append(t)
        return cls(s)

    # Merge TextBlocks with identical formatting
    # remove empty elements
    def _opt(self):
        last_t = None
        l = CellRichText(tuple())
        for t in self:
            if isinstance(t, str):
                if not t:
                    continue
            elif not t.text:
                continue
            if type(last_t) == type(t):
                if isinstance(t, str):
                    last_t += t
                    continue
                elif last_t.font == t.font:
                    last_t.text += t.text
                    continue
            if last_t:
                l.append(last_t)
            last_t = t
        if last_t:
            # Add remaining TextBlock at end of rich text
            l.append(last_t)
        super().__setitem__(slice(None), l)
        return self


    def __iadd__(self, arg):
        # copy used here to create new TextBlock() so we don't modify the right hand side in _opt()
        CellRichText._check_rich_text(arg)
        super().__iadd__([copy(e) for e in list(arg)])
        return self._opt()


    def __add__(self, arg):
        return CellRichText([copy(e) for e in list(self) + list(arg)])._opt()


    def __setitem__(self, indx, val):
        CellRichText._check_element(val)
        super().__setitem__(indx, val)
        self._opt()


    def append(self, arg):
        CellRichText._check_element(arg)
        super().append(arg)


    def extend(self, arg):
        CellRichText._check_rich_text(arg)
        super().extend(arg)


    def __repr__(self):
        return "CellRichText([{}])".format(', '.join((repr(s) for s in self)))


    def __str__(self):
        return ''.join([str(s) for s in self])


    def as_list(self):
        """
        Returns a list of the strings contained.
        The main reason for this is to make editing easier.
        """
        return [str(s) for s in self]


    def to_tree(self):
        """
        Return the full XML representation
        """
        container = Element("is")
        for obj in self:
            if isinstance(obj, TextBlock):
                container.append(obj.to_tree())

            else:
                el = Element("r")
                t = Element("t")
                t.text = obj
                whitespace(t)
                el.append(t)
                container.append(el)

        return container
```
