## Supplementary software v0.2.1 for "Virtual control arms for paediatric myopia trials: external validation of axial-elongation models": text.py

```
# Copyright (c) 2010-2024 openpyxl

"""
Richtext definition
"""

from openpyxl.descriptors.serialisable import Serialisable
from openpyxl.descriptors import (
    Alias,
    Typed,
    Integer,
    Set,
    NoneSet,
    Bool,
    String,
    Sequence,
)
from openpyxl.descriptors.nested import (
    NestedBool,
    NestedInteger,
    NestedString,
    NestedText,
)
from openpyxl.styles.fonts import Font


class PhoneticProperties(Serialisable):

    tagname = "phoneticPr"

    fontId = Integer()
    type = NoneSet(values=(['halfwidthKatakana', 'fullwidthKatakana',
                            'Hiragana', 'noConversion']))
    alignment = NoneSet(values=(['noControl', 'left', 'center', 'distributed']))

    def __init__(self,
                 fontId=None,
                 type=None,
                 alignment=None,
                ):
        self.fontId = fontId
        self.type = type
        self.alignment = alignment


class PhoneticText(Serialisable):

    tagname = "rPh"

    sb = Integer()
    eb = Integer()
    t = NestedText(expected_type=str)
    text = Alias('t')

    def __init__(self,
                 sb=None,
                 eb=None,
                 t=None,
                ):
        self.sb = sb
        self.eb = eb
        self.t = t


class InlineFont(Font):

    """
    Font for inline text because, yes what you need are different objects with the same elements but different constraints.
    """

    tagname = "RPrElt"

    rFont = NestedString(allow_none=True)
    charset = Font.charset
    family = Font.family
    b =Font.b
    i = Font.i
    strike = Font.strike
    outline = Font.outline
    shadow = Font.shadow
    condense = Font.condense
    extend = Font.extend
    color = Font.color
    sz = Font.sz
    u = Font.u
    vertAlign = Font.vertAlign
    scheme = Font.scheme

    __elements__ = ('rFont', 'charset', 'family', 'b', 'i', 'strike',
                    'outline', 'shadow', 'condense', 'extend', 'color', 'sz', 'u',
                    'vertAlign', 'scheme')

    def __init__(self,
                 rFont=None,
                 charset=None,
                 family=None,
                 b=None,
                 i=None,
                 strike=None,
                 outline=None,
                 shadow=None,
                 condense=None,
                 extend=None,
                 color=None,
                 sz=None,
                 u=None,
                 vertAlign=None,
                 scheme=None,
                ):
        self.rFont = rFont
        self.charset = charset
        self.family = family
        self.b = b
        self.i = i
        self.strike = strike
        self.outline = outline
        self.shadow = shadow
        self.condense = condense
        self.extend = extend
        self.color = color
        self.sz = sz
        self.u = u
        self.vertAlign = vertAlign
        self.scheme = scheme


class RichText(Serialisable):

    tagname = "RElt"

    rPr = Typed(expected_type=InlineFont, allow_none=True)
    font = Alias("rPr")
    t = NestedText(expected_type=str, allow_none=True)
    text = Alias("t")

    __elements__ = ('rPr', 't')

    def __init__(self,
                 rPr=None,
                 t=None,
                ):
        self.rPr = rPr
        self.t = t


class Text(Serialisable):

    tagname = "text"

    t = NestedText(allow_none=True, expected_type=str)
    plain = Alias("t")
    r = Sequence(expected_type=RichText, allow_none=True)
    formatted = Alias("r")
    rPh = Sequence(expected_type=PhoneticText, allow_none=True)
    phonetic = Alias("rPh")
    phoneticPr = Typed(expected_type=PhoneticProperties, allow_none=True)
    PhoneticProperties = Alias("phoneticPr")

    __elements__ = ('t', 'r', 'rPh', 'phoneticPr')

    def __init__(self,
                 t=None,
                 r=(),
                 rPh=(),
                 phoneticPr=None,
                ):
        self.t = t
        self.r = r
        self.rPh = rPh
        self.phoneticPr = phoneticPr


    @property
    def content(self):
        """
        Text stripped of all formatting
        """
        snippets = []
        if self.plain is not None:
            snippets.append(self.plain)
        for block in self.formatted:
            if block.t is not None:
                snippets.append(block.t)
        return u"".join(snippets)
```
