## Supplementary software v0.2.1 for "Virtual control arms for paediatric myopia trials: external validation of axial-elongation models": _3d.py

```
# Copyright (c) 2010-2024 openpyxl

from openpyxl.descriptors import Typed, Alias
from openpyxl.descriptors.serialisable import Serialisable
from openpyxl.descriptors.nested import (
    NestedBool,
    NestedInteger,
    NestedMinMax,
)
from openpyxl.descriptors.excel import ExtensionList
from .marker import PictureOptions
from .shapes import GraphicalProperties


class View3D(Serialisable):

    tagname = "view3D"

    rotX = NestedMinMax(min=-90, max=90, allow_none=True)
    x_rotation = Alias('rotX')
    hPercent = NestedMinMax(min=5, max=500, allow_none=True)
    height_percent = Alias('hPercent')
    rotY = NestedInteger(min=-90, max=90, allow_none=True)
    y_rotation = Alias('rotY')
    depthPercent = NestedInteger(allow_none=True)
    rAngAx = NestedBool(allow_none=True)
    right_angle_axes = Alias('rAngAx')
    perspective = NestedInteger(allow_none=True)
    extLst = Typed(expected_type=ExtensionList, allow_none=True)

    __elements__ = ('rotX', 'hPercent', 'rotY', 'depthPercent', 'rAngAx',
                    'perspective',)

    def __init__(self,
                 rotX=15,
                 hPercent=None,
                 rotY=20,
                 depthPercent=None,
                 rAngAx=True,
                 perspective=None,
                 extLst=None,
                ):
        self.rotX = rotX
        self.hPercent = hPercent
        self.rotY = rotY
        self.depthPercent = depthPercent
        self.rAngAx = rAngAx
        self.perspective = perspective


class Surface(Serialisable):

    tagname = "surface"

    thickness = NestedInteger(allow_none=True)
    spPr = Typed(expected_type=GraphicalProperties, allow_none=True)
    graphicalProperties = Alias('spPr')
    pictureOptions = Typed(expected_type=PictureOptions, allow_none=True)
    extLst = Typed(expected_type=ExtensionList, allow_none=True)

    __elements__ = ('thickness', 'spPr', 'pictureOptions',)

    def __init__(self,
                 thickness=None,
                 spPr=None,
                 pictureOptions=None,
                 extLst=None,
                ):
        self.thickness = thickness
        self.spPr = spPr
        self.pictureOptions = pictureOptions


class _3DBase(Serialisable):

    """
    Base class for 3D charts
    """

    tagname = "ChartBase"

    view3D = Typed(expected_type=View3D, allow_none=True)
    floor = Typed(expected_type=Surface, allow_none=True)
    sideWall = Typed(expected_type=Surface, allow_none=True)
    backWall = Typed(expected_type=Surface, allow_none=True)

    def __init__(self,
                 view3D=None,
                 floor=None,
                 sideWall=None,
                 backWall=None,
                 ):
        if view3D is None:
            view3D = View3D()
        self.view3D = view3D
        if floor is None:
            floor = Surface()
        self.floor = floor
        if sideWall is None:
            sideWall = Surface()
        self.sideWall = sideWall
        if backWall is None:
            backWall = Surface()
        self.backWall = backWall
        super(_3DBase, self).__init__()
```
