## Supplementary software v0.2.1 for "Virtual control arms for paediatric myopia trials: external validation of axial-elongation models": __init__.py

```
# Copyright (c) 2010-2024 openpyxl

from .area_chart import AreaChart, AreaChart3D
from .bar_chart import BarChart, BarChart3D
from .bubble_chart import BubbleChart
from .line_chart import LineChart, LineChart3D
from .pie_chart import (
    PieChart,
    PieChart3D,
    DoughnutChart,
    ProjectedPieChart
)
from .radar_chart import RadarChart
from .scatter_chart import ScatterChart
from .stock_chart import StockChart
from .surface_chart import SurfaceChart, SurfaceChart3D

from .series_factory import SeriesFactory as Series
from .reference import Reference
```
