## Supplementary software v0.2.1 for "Virtual control arms for paediatric myopia trials: external validation of axial-elongation models": _chart.py

```
# Copyright (c) 2010-2024 openpyxl

from collections import OrderedDict
from operator import attrgetter

from openpyxl.descriptors import (
    Typed,
    Integer,
    Alias,
    MinMax,
    Bool,
    Set,
)
from openpyxl.descriptors.sequence import ValueSequence
from openpyxl.descriptors.serialisable import Serialisable

from ._3d import _3DBase
from .data_source import AxDataSource, NumRef
from .layout import Layout
from .legend import Legend
from .reference import Reference
from .series_factory import SeriesFactory
from .series import attribute_mapping
from .shapes import GraphicalProperties
from .title import TitleDescriptor

class AxId(Serialisable):

    val = Integer()

    def __init__(self, val):
        self.val = val


def PlotArea():
    from .chartspace import PlotArea
    return PlotArea()


class ChartBase(Serialisable):

    """
    Base class for all charts
    """

    legend = Typed(expected_type=Legend, allow_none=True)
    layout = Typed(expected_type=Layout, allow_none=True)
    roundedCorners = Bool(allow_none=True)
    axId = ValueSequence(expected_type=int)
    visible_cells_only = Bool(allow_none=True)
    display_blanks = Set(values=['span', 'gap', 'zero'])
    graphical_properties = Typed(expected_type=GraphicalProperties, allow_none=True)

    _series_type = ""
    ser = ()
    series = Alias('ser')
    title = TitleDescriptor()
    anchor = "E15" # default anchor position
    width = 15 # in cm, approx 5 rows
    height = 7.5 # in cm, approx 14 rows
    _id = 1
    _path = "/xl/charts/chart{0}.xml"
    style = MinMax(allow_none=True, min=1, max=48)
    mime_type = "application/vnd.openxmlformats-officedocument.drawingml.chart+xml"
    graphical_properties = Typed(expected_type=GraphicalProperties, allow_none=True) # mapped to chartspace

    __elements__ = ()


    def __init__(self, axId=(), **kw):
        self._charts = [self]
        self.title = None
        self.layout = None
        self.roundedCorners = None
        self.legend = Legend()
        self.graphical_properties = None
        self.style = None
        self.plot_area = PlotArea()
        self.axId = axId
        self.display_blanks = 'gap'
        self.pivotSource = None
        self.pivotFormats = ()
        self.visible_cells_only = True
        self.idx_base = 0
        self.graphical_properties = None
        super().__init__()


    def __hash__(self):
        """
        Just need to check for identity
        """
        return id(self)

    def __iadd__(self, other):
        """
        Combine the chart with another one
        """
        if not isinstance(other, ChartBase):
            raise TypeError("Only other charts can be added")
        self._charts.append(other)
        return self


    def to_tree(self, namespace=None, tagname=None, idx=None):
        self.axId = [id for id in self._axes]
        if self.ser is not None:
            for s in self.ser:
                s.__elements__ = attribute_mapping[self._series_type]
        return super().to_tree(tagname, idx)


    def _reindex(self):
        """
        Normalise and rebase series: sort by order and then rebase order

        """
        # sort data series in order and rebase
        ds = sorted(self.series, key=attrgetter("order"))
        for idx, s in enumerate(ds):
            s.order = idx
        self.series = ds


    def _write(self):
        from .chartspace import ChartSpace, ChartContainer
        self.plot_area.layout = self.layout

        idx_base = self.idx_base
        for chart in self._charts:
            if chart not in self.plot_area._charts:
                chart.idx_base = idx_base
                idx_base += len(chart.series)
        self.plot_area._charts = self._charts

        container = ChartContainer(plotArea=self.plot_area, legend=self.legend, title=self.title)
        if isinstance(chart, _3DBase):
            container.view3D = chart.view3D
            container.floor = chart.floor
            container.sideWall = chart.sideWall
            container.backWall = chart.backWall
        container.plotVisOnly = self.visible_cells_only
        container.dispBlanksAs = self.display_blanks
        container.pivotFmts = self.pivotFormats
        cs = ChartSpace(chart=container)
        cs.style = self.style
        cs.roundedCorners = self.roundedCorners
        cs.pivotSource = self.pivotSource
        cs.spPr = self.graphical_properties
        return cs.to_tree()


    @property
    def _axes(self):
        x = getattr(self, "x_axis", None)
        y = getattr(self, "y_axis", None)
        z = getattr(self, "z_axis", None)
        return OrderedDict([(axis.axId, axis) for axis in (x, y, z) if axis])


    def set_categories(self, labels):
        """
        Set the categories / x-axis values
        """
        if not isinstance(labels, Reference):
            labels = Reference(range_string=labels)
        for s in self.ser:
            s.cat = AxDataSource(numRef=NumRef(f=labels))


    def add_data(self, data, from_rows=False, titles_from_data=False):
        """
        Add a range of data in a single pass.
        The default is to treat each column as a data series.
        """
        if not isinstance(data, Reference):
            data = Reference(range_string=data)

        if from_rows:
            values = data.rows

        else:
            values = data.cols

        for ref in values:
            series = SeriesFactory(ref, title_from_data=titles_from_data)
            self.series.append(series)


    def append(self, value):
        """Append a data series to the chart"""
        l = self.series[:]
        l.append(value)
        self.series = l


    @property
    def path(self):
        return self._path.format(self._id)
```
