## Supplementary software v0.2.1 for "Virtual control arms for paediatric myopia trials: external validation of axial-elongation models": area_chart.py

```
# Copyright (c) 2010-2024 openpyxl

from openpyxl.descriptors.serialisable import Serialisable
from openpyxl.descriptors import (
    Typed,
    Set,
    Bool,
    Integer,
    Sequence,
    Alias,
)

from openpyxl.descriptors.excel import ExtensionList
from openpyxl.descriptors.nested import (
    NestedMinMax,
    NestedSet,
    NestedBool,
)

from ._chart import ChartBase
from .descriptors import NestedGapAmount
from .axis import TextAxis, NumericAxis, SeriesAxis, ChartLines
from .label import DataLabelList
from .series import Series


class _AreaChartBase(ChartBase):

    grouping = NestedSet(values=(['percentStacked', 'standard', 'stacked']))
    varyColors = NestedBool(nested=True, allow_none=True)
    ser = Sequence(expected_type=Series, allow_none=True)
    dLbls = Typed(expected_type=DataLabelList, allow_none=True)
    dataLabels = Alias("dLbls")
    dropLines = Typed(expected_type=ChartLines, allow_none=True)

    _series_type = "area"

    __elements__ = ('grouping', 'varyColors', 'ser', 'dLbls', 'dropLines')

    def __init__(self,
                 grouping="standard",
                 varyColors=None,
                 ser=(),
                 dLbls=None,
                 dropLines=None,
                ):
        self.grouping = grouping
        self.varyColors = varyColors
        self.ser = ser
        self.dLbls = dLbls
        self.dropLines = dropLines
        super().__init__()


class AreaChart(_AreaChartBase):

    tagname = "areaChart"

    grouping = _AreaChartBase.grouping
    varyColors = _AreaChartBase.varyColors
    ser = _AreaChartBase.ser
    dLbls = _AreaChartBase.dLbls
    dropLines = _AreaChartBase.dropLines

    # chart properties actually used by containing classes
    x_axis = Typed(expected_type=TextAxis)
    y_axis = Typed(expected_type=NumericAxis)

    extLst = Typed(expected_type=ExtensionList, allow_none=True)

    __elements__ = _AreaChartBase.__elements__ + ('axId',)

    def __init__(self,
                 axId=None,
                 extLst=None,
                 **kw
                ):
        self.x_axis = TextAxis()
        self.y_axis = NumericAxis()
        super().__init__(**kw)


class AreaChart3D(AreaChart):

    tagname = "area3DChart"

    grouping = _AreaChartBase.grouping
    varyColors = _AreaChartBase.varyColors
    ser = _AreaChartBase.ser
    dLbls = _AreaChartBase.dLbls
    dropLines = _AreaChartBase.dropLines

    gapDepth = NestedGapAmount()

    x_axis = Typed(expected_type=TextAxis)
    y_axis = Typed(expected_type=NumericAxis)
    z_axis = Typed(expected_type=SeriesAxis, allow_none=True)

    __elements__ = AreaChart.__elements__ + ('gapDepth', )

    def __init__(self, gapDepth=None, **kw):
        self.gapDepth = gapDepth
        super(AreaChart3D, self).__init__(**kw)
        self.x_axis = TextAxis()
        self.y_axis = NumericAxis()
        self.z_axis = SeriesAxis()
```
