## Supplementary software v0.2.1 for "Virtual control arms for paediatric myopia trials: external validation of axial-elongation models": axis.py

```
# Copyright (c) 2010-2024 openpyxl

from openpyxl.descriptors.serialisable import Serialisable
from openpyxl.descriptors import (
    Typed,
    Float,
    NoneSet,
    Bool,
    Integer,
    MinMax,
    NoneSet,
    Set,
    String,
    Alias,
)

from openpyxl.descriptors.excel import (
    ExtensionList,
    Percentage,
    _explicit_none,
)
from openpyxl.descriptors.nested import (
    NestedValue,
    NestedSet,
    NestedBool,
    NestedNoneSet,
    NestedFloat,
    NestedInteger,
    NestedMinMax,
)
from openpyxl.xml.constants import CHART_NS

from .descriptors import NumberFormatDescriptor
from .layout import Layout
from .text import Text, RichText
from .shapes import GraphicalProperties
from .title import Title, TitleDescriptor


class ChartLines(Serialisable):

    tagname = "chartLines"

    spPr = Typed(expected_type=GraphicalProperties, allow_none=True)
    graphicalProperties = Alias('spPr')

    def __init__(self, spPr=None):
        self.spPr = spPr


class Scaling(Serialisable):

    tagname = "scaling"

    logBase = NestedFloat(allow_none=True)
    orientation = NestedSet(values=(['maxMin', 'minMax']))
    max = NestedFloat(allow_none=True)
    min = NestedFloat(allow_none=True)
    extLst = Typed(expected_type=ExtensionList, allow_none=True)

    __elements__ = ('logBase', 'orientation', 'max', 'min',)

    def __init__(self,
                 logBase=None,
                 orientation="minMax",
                 max=None,
                 min=None,
                 extLst=None,
                ):
        self.logBase = logBase
        self.orientation = orientation
        self.max = max
        self.min = min


class _BaseAxis(Serialisable):

    axId = NestedInteger(expected_type=int)
    scaling = Typed(expected_type=Scaling)
    delete = NestedBool(allow_none=True)
    axPos = NestedSet(values=(['b', 'l', 'r', 't']))
    majorGridlines = Typed(expected_type=ChartLines, allow_none=True)
    minorGridlines = Typed(expected_type=ChartLines, allow_none=True)
    title = TitleDescriptor()
    numFmt = NumberFormatDescriptor()
    number_format = Alias("numFmt")
    majorTickMark = NestedNoneSet(values=(['cross', 'in', 'out']), to_tree=_explicit_none)
    minorTickMark = NestedNoneSet(values=(['cross', 'in', 'out']), to_tree=_explicit_none)
    tickLblPos = NestedNoneSet(values=(['high', 'low', 'nextTo']))
    spPr = Typed(expected_type=GraphicalProperties, allow_none=True)
    graphicalProperties = Alias('spPr')
    txPr = Typed(expected_type=RichText, allow_none=True)
    textProperties = Alias('txPr')
    crossAx = NestedInteger(expected_type=int) # references other axis
    crosses = NestedNoneSet(values=(['autoZero', 'max', 'min']))
    crossesAt = NestedFloat(allow_none=True)

    # crosses & crossesAt are mutually exclusive

    __elements__ = ('axId', 'scaling', 'delete', 'axPos', 'majorGridlines',
                    'minorGridlines', 'title', 'numFmt', 'majorTickMark', 'minorTickMark',
                    'tickLblPos', 'spPr', 'txPr', 'crossAx', 'crosses', 'crossesAt')

    def __init__(self,
                 axId=None,
                 scaling=None,
                 delete=None,
                 axPos='l',
                 majorGridlines=None,
                 minorGridlines=None,
                 title=None,
                 numFmt=None,
                 majorTickMark=None,
                 minorTickMark=None,
                 tickLblPos=None,
                 spPr=None,
                 txPr= None,
                 crossAx=None,
                 crosses=None,
                 crossesAt=None,
                ):
        self.axId = axId
        if scaling is None:
            scaling = Scaling()
        self.scaling = scaling
        self.delete = delete
        self.axPos = axPos
        self.majorGridlines = majorGridlines
        self.minorGridlines = minorGridlines
        self.title = title
        self.numFmt = numFmt
        self.majorTickMark = majorTickMark
        self.minorTickMark = minorTickMark
        self.tickLblPos = tickLblPos
        self.spPr = spPr
        self.txPr = txPr
        self.crossAx = crossAx
        self.crosses = crosses
        self.crossesAt = crossesAt


class DisplayUnitsLabel(Serialisable):

    tagname = "dispUnitsLbl"

    layout = Typed(expected_type=Layout, allow_none=True)
    tx = Typed(expected_type=Text, allow_none=True)
    text = Alias("tx")
    spPr = Typed(expected_type=GraphicalProperties, allow_none=True)
    graphicalProperties = Alias("spPr")
    txPr = Typed(expected_type=RichText, allow_none=True)
    textPropertes = Alias("txPr")

    __elements__ = ('layout', 'tx', 'spPr', 'txPr')

    def __init__(self,
                 layout=None,
                 tx=None,
                 spPr=None,
                 txPr=None,
                ):
        self.layout = layout
        self.tx = tx
        self.spPr = spPr
        self.txPr = txPr


class DisplayUnitsLabelList(Serialisable):

    tagname = "dispUnits"

    custUnit = NestedFloat(allow_none=True)
    builtInUnit = NestedNoneSet(values=(['hundreds', 'thousands',
                                         'tenThousands', 'hundredThousands', 'millions', 'tenMillions',
                                         'hundredMillions', 'billions', 'trillions']))
    dispUnitsLbl = Typed(expected_type=DisplayUnitsLabel, allow_none=True)
    extLst = Typed(expected_type=ExtensionList, allow_none=True)

    __elements__ = ('custUnit', 'builtInUnit', 'dispUnitsLbl',)

    def __init__(self,
                 custUnit=None,
                 builtInUnit=None,
                 dispUnitsLbl=None,
                 extLst=None,
                ):
        self.custUnit = custUnit
        self.builtInUnit = builtInUnit
        self.dispUnitsLbl = dispUnitsLbl


class NumericAxis(_BaseAxis):

    tagname = "valAx"

    axId = _BaseAxis.axId
    scaling = _BaseAxis.scaling
    delete = _BaseAxis.delete
    axPos = _BaseAxis.axPos
    majorGridlines = _BaseAxis.majorGridlines
    minorGridlines = _BaseAxis.minorGridlines
    title = _BaseAxis.title
    numFmt = _BaseAxis.numFmt
    majorTickMark = _BaseAxis.majorTickMark
    minorTickMark = _BaseAxis.minorTickMark
    tickLblPos = _BaseAxis.tickLblPos
    spPr = _BaseAxis.spPr
    txPr = _BaseAxis.txPr
    crossAx = _BaseAxis.crossAx
    crosses = _BaseAxis.crosses
    crossesAt = _BaseAxis.crossesAt

    crossBetween = NestedNoneSet(values=(['between', 'midCat']))
    majorUnit = NestedFloat(allow_none=True)
    minorUnit = NestedFloat(allow_none=True)
    dispUnits = Typed(expected_type=DisplayUnitsLabelList, allow_none=True)
    extLst = Typed(expected_type=ExtensionList, allow_none=True)

    __elements__ = _BaseAxis.__elements__ + ('crossBetween', 'majorUnit',
                                             'minorUnit', 'dispUnits',)


    def __init__(self,
                 crossBetween=None,
                 majorUnit=None,
                 minorUnit=None,
                 dispUnits=None,
                 extLst=None,
                 **kw
                ):
        self.crossBetween = crossBetween
        self.majorUnit = majorUnit
        self.minorUnit = minorUnit
        self.dispUnits = dispUnits
        kw.setdefault('majorGridlines', ChartLines())
        kw.setdefault('axId', 100)
        kw.setdefault('crossAx', 10)
        super().__init__(**kw)


    @classmethod
    def from_tree(cls, node):
        """
        Special case value axes with no gridlines
        """
        self = super().from_tree(node)
        gridlines = node.find("{%s}majorGridlines" % CHART_NS)
        if gridlines is None:
            self.majorGridlines = None
        return self


class TextAxis(_BaseAxis):

    tagname = "catAx"

    axId = _BaseAxis.axId
    scaling = _BaseAxis.scaling
    delete = _BaseAxis.delete
    axPos = _BaseAxis.axPos
    majorGridlines = _BaseAxis.majorGridlines
    minorGridlines = _BaseAxis.minorGridlines
    title = _BaseAxis.title
    numFmt = _BaseAxis.numFmt
    majorTickMark = _BaseAxis.majorTickMark
    minorTickMark = _BaseAxis.minorTickMark
    tickLblPos = _BaseAxis.tickLblPos
    spPr = _BaseAxis.spPr
    txPr = _BaseAxis.txPr
    crossAx = _BaseAxis.crossAx
    crosses = _BaseAxis.crosses
    crossesAt = _BaseAxis.crossesAt

    auto = NestedBool(allow_none=True)
    lblAlgn = NestedNoneSet(values=(['ctr', 'l', 'r']))
    lblOffset = NestedMinMax(min=0, max=1000)
    tickLblSkip = NestedInteger(allow_none=True)
    tickMarkSkip = NestedInteger(allow_none=True)
    noMultiLvlLbl = NestedBool(allow_none=True)
    extLst = Typed(expected_type=ExtensionList, allow_none=True)

    __elements__ = _BaseAxis.__elements__ + ('auto', 'lblAlgn', 'lblOffset',
                                             'tickLblSkip', 'tickMarkSkip', 'noMultiLvlLbl')

    def __init__(self,
                 auto=None,
                 lblAlgn=None,
                 lblOffset=100,
                 tickLblSkip=None,
                 tickMarkSkip=None,
                 noMultiLvlLbl=None,
                 extLst=None,
                 **kw
                ):
        self.auto = auto
        self.lblAlgn = lblAlgn
        self.lblOffset = lblOffset
        self.tickLblSkip = tickLblSkip
        self.tickMarkSkip = tickMarkSkip
        self.noMultiLvlLbl = noMultiLvlLbl
        kw.setdefault('axId', 10)
        kw.setdefault('crossAx', 100)
        super().__init__(**kw)


class DateAxis(TextAxis):

    tagname = "dateAx"

    axId = _BaseAxis.axId
    scaling = _BaseAxis.scaling
    delete = _BaseAxis.delete
    axPos = _BaseAxis.axPos
    majorGridlines = _BaseAxis.majorGridlines
    minorGridlines = _BaseAxis.minorGridlines
    title = _BaseAxis.title
    numFmt = _BaseAxis.numFmt
    majorTickMark = _BaseAxis.majorTickMark
    minorTickMark = _BaseAxis.minorTickMark
    tickLblPos = _BaseAxis.tickLblPos
    spPr = _BaseAxis.spPr
    txPr = _BaseAxis.txPr
    crossAx = _BaseAxis.crossAx
    crosses = _BaseAxis.crosses
    crossesAt = _BaseAxis.crossesAt

    auto = NestedBool(allow_none=True)
    lblOffset = NestedInteger(allow_none=True)
    baseTimeUnit = NestedNoneSet(values=(['days', 'months', 'years']))
    majorUnit = NestedFloat(allow_none=True)
    majorTimeUnit = NestedNoneSet(values=(['days', 'months', 'years']))
    minorUnit = NestedFloat(allow_none=True)
    minorTimeUnit = NestedNoneSet(values=(['days', 'months', 'years']))
    extLst = Typed(expected_type=ExtensionList, allow_none=True)

    __elements__ = _BaseAxis.__elements__ + ('auto', 'lblOffset',
                                             'baseTimeUnit', 'majorUnit', 'majorTimeUnit', 'minorUnit',
                                             'minorTimeUnit')

    def __init__(self,
                 auto=None,
                 lblOffset=None,
                 baseTimeUnit=None,
                 majorUnit=None,
                 majorTimeUnit=None,
                 minorUnit=None,
                 minorTimeUnit=None,
                 extLst=None,
                 **kw
                ):
        self.auto = auto
        self.lblOffset = lblOffset
        self.baseTimeUnit = baseTimeUnit
        self.majorUnit = majorUnit
        self.majorTimeUnit = majorTimeUnit
        self.minorUnit = minorUnit
        self.minorTimeUnit = minorTimeUnit
        kw.setdefault('axId', 500)
        kw.setdefault('lblOffset', lblOffset)
        super().__init__(**kw)


class SeriesAxis(_BaseAxis):

    tagname = "serAx"

    axId = _BaseAxis.axId
    scaling = _BaseAxis.scaling
    delete = _BaseAxis.delete
    axPos = _BaseAxis.axPos
    majorGridlines = _BaseAxis.majorGridlines
    minorGridlines = _BaseAxis.minorGridlines
    title = _BaseAxis.title
    numFmt = _BaseAxis.numFmt
    majorTickMark = _BaseAxis.majorTickMark
    minorTickMark = _BaseAxis.minorTickMark
    tickLblPos = _BaseAxis.tickLblPos
    spPr = _BaseAxis.spPr
    txPr = _BaseAxis.txPr
    crossAx = _BaseAxis.crossAx
    crosses = _BaseAxis.crosses
    crossesAt = _BaseAxis.crossesAt

    tickLblSkip = NestedInteger(allow_none=True)
    tickMarkSkip = NestedInteger(allow_none=True)
    extLst = Typed(expected_type=ExtensionList, allow_none=True)

    __elements__ = _BaseAxis.__elements__ + ('tickLblSkip', 'tickMarkSkip')

    def __init__(self,
                 tickLblSkip=None,
                 tickMarkSkip=None,
                 extLst=None,
                 **kw
                ):
        self.tickLblSkip = tickLblSkip
        self.tickMarkSkip = tickMarkSkip
        kw.setdefault('axId', 1000)
        kw.setdefault('crossAx', 10)
        super().__init__(**kw)
```
