## Supplementary software v0.2.1 for "Virtual control arms for paediatric myopia trials: external validation of axial-elongation models": bar_chart.py

```
# Copyright (c) 2010-2024 openpyxl

from openpyxl.descriptors.serialisable import Serialisable
from openpyxl.descriptors import (
    Typed,
    Bool,
    Integer,
    Sequence,
    Alias,
)
from openpyxl.descriptors.excel import ExtensionList
from openpyxl.descriptors.nested import (
    NestedNoneSet,
    NestedSet,
    NestedBool,
    NestedInteger,
    NestedMinMax,
)

from .descriptors import (
    NestedGapAmount,
    NestedOverlap,
)
from ._chart import ChartBase
from ._3d import _3DBase
from .axis import TextAxis, NumericAxis, SeriesAxis, ChartLines
from .shapes import GraphicalProperties
from .series import Series
from .legend import Legend
from .label import DataLabelList


class _BarChartBase(ChartBase):

    barDir = NestedSet(values=(['bar', 'col']))
    type = Alias("barDir")
    grouping = NestedSet(values=(['percentStacked', 'clustered', 'standard',
                                  'stacked']))
    varyColors = NestedBool(nested=True, allow_none=True)
    ser = Sequence(expected_type=Series, allow_none=True)
    dLbls = Typed(expected_type=DataLabelList, allow_none=True)
    dataLabels = Alias("dLbls")

    __elements__ = ('barDir', 'grouping', 'varyColors', 'ser', 'dLbls')

    _series_type = "bar"

    def __init__(self,
                 barDir="col",
                 grouping="clustered",
                 varyColors=None,
                 ser=(),
                 dLbls=None,
                 **kw
                ):
        self.barDir = barDir
        self.grouping = grouping
        self.varyColors = varyColors
        self.ser = ser
        self.dLbls = dLbls
        super().__init__(**kw)


class BarChart(_BarChartBase):

    tagname = "barChart"

    barDir = _BarChartBase.barDir
    grouping = _BarChartBase.grouping
    varyColors = _BarChartBase.varyColors
    ser = _BarChartBase.ser
    dLbls = _BarChartBase.dLbls

    gapWidth = NestedGapAmount()
    overlap = NestedOverlap()
    serLines = Typed(expected_type=ChartLines, allow_none=True)
    extLst = Typed(expected_type=ExtensionList, allow_none=True)

    # chart properties actually used by containing classes
    x_axis = Typed(expected_type=TextAxis)
    y_axis = Typed(expected_type=NumericAxis)

    __elements__ = _BarChartBase.__elements__ + ('gapWidth', 'overlap', 'serLines', 'axId')

    def __init__(self,
                 gapWidth=150,
                 overlap=None,
                 serLines=None,
                 extLst=None,
                 **kw
                ):
        self.gapWidth = gapWidth
        self.overlap = overlap
        self.serLines = serLines
        self.x_axis = TextAxis()
        self.y_axis = NumericAxis()
        self.legend = Legend()
        super().__init__(**kw)


class BarChart3D(_BarChartBase, _3DBase):

    tagname = "bar3DChart"

    barDir = _BarChartBase.barDir
    grouping = _BarChartBase.grouping
    varyColors = _BarChartBase.varyColors
    ser = _BarChartBase.ser
    dLbls = _BarChartBase.dLbls

    view3D = _3DBase.view3D
    floor = _3DBase.floor
    sideWall = _3DBase.sideWall
    backWall = _3DBase.backWall

    gapWidth = NestedGapAmount()
    gapDepth = NestedGapAmount()
    shape = NestedNoneSet(values=(['cone', 'coneToMax', 'box', 'cylinder', 'pyramid', 'pyramidToMax']))
    serLines = Typed(expected_type=ChartLines, allow_none=True)
    extLst = Typed(expected_type=ExtensionList, allow_none=True)

    x_axis = Typed(expected_type=TextAxis)
    y_axis = Typed(expected_type=NumericAxis)
    z_axis = Typed(expected_type=SeriesAxis, allow_none=True)

    __elements__ = _BarChartBase.__elements__ + ('gapWidth', 'gapDepth', 'shape', 'serLines', 'axId')

    def __init__(self,
                 gapWidth=150,
                 gapDepth=150,
                 shape=None,
                 serLines=None,
                 extLst=None,
                 **kw
                ):
        self.gapWidth = gapWidth
        self.gapDepth = gapDepth
        self.shape = shape
        self.serLines = serLines
        self.x_axis = TextAxis()
        self.y_axis = NumericAxis()
        self.z_axis = SeriesAxis()

        super(BarChart3D, self).__init__(**kw)
```
