## Supplementary software v0.2.1 for "Virtual control arms for paediatric myopia trials: external validation of axial-elongation models": bubble_chart.py

```
#Autogenerated schema
from openpyxl.descriptors.serialisable import Serialisable
from openpyxl.descriptors import (
    Typed,
    Set,
    MinMax,
    Bool,
    Integer,
    Alias,
    Sequence,
)
from openpyxl.descriptors.excel import ExtensionList
from openpyxl.descriptors.nested import (
    NestedNoneSet,
    NestedMinMax,
    NestedBool,
)

from ._chart import ChartBase
from .axis import TextAxis, NumericAxis
from .series import XYSeries
from .label import DataLabelList


class BubbleChart(ChartBase):

    tagname = "bubbleChart"

    varyColors = NestedBool(allow_none=True)
    ser = Sequence(expected_type=XYSeries, allow_none=True)
    dLbls = Typed(expected_type=DataLabelList, allow_none=True)
    dataLabels = Alias("dLbls")
    bubble3D = NestedBool(allow_none=True)
    bubbleScale = NestedMinMax(min=0, max=300, allow_none=True)
    showNegBubbles = NestedBool(allow_none=True)
    sizeRepresents = NestedNoneSet(values=(['area', 'w']))
    extLst = Typed(expected_type=ExtensionList, allow_none=True)

    x_axis = Typed(expected_type=NumericAxis)
    y_axis = Typed(expected_type=NumericAxis)

    _series_type = "bubble"

    __elements__ = ('varyColors', 'ser', 'dLbls', 'bubble3D', 'bubbleScale',
                    'showNegBubbles', 'sizeRepresents', 'axId')

    def __init__(self,
                 varyColors=None,
                 ser=(),
                 dLbls=None,
                 bubble3D=None,
                 bubbleScale=None,
                 showNegBubbles=None,
                 sizeRepresents=None,
                 extLst=None,
                 **kw
                ):
        self.varyColors = varyColors
        self.ser = ser
        self.dLbls = dLbls
        self.bubble3D = bubble3D
        self.bubbleScale = bubbleScale
        self.showNegBubbles = showNegBubbles
        self.sizeRepresents = sizeRepresents
        self.x_axis = NumericAxis(axId=10, crossAx=20)
        self.y_axis = NumericAxis(axId=20, crossAx=10)
        super().__init__(**kw)
```
