## Supplementary software v0.2.1 for "Virtual control arms for paediatric myopia trials: external validation of axial-elongation models": chartspace.py

```
# Copyright (c) 2010-2024 openpyxl

"""
Enclosing chart object. The various chart types are actually child objects.
Will probably need to call this indirectly
"""

from openpyxl.descriptors.serialisable import Serialisable
from openpyxl.descriptors import (
    Typed,
    String,
    Alias,
)
from openpyxl.descriptors.excel import (
    ExtensionList,
    Relation
)
from openpyxl.descriptors.nested import (
    NestedBool,
    NestedNoneSet,
    NestedString,
    NestedMinMax,
)
from openpyxl.descriptors.sequence import NestedSequence
from openpyxl.xml.constants import CHART_NS

from openpyxl.drawing.colors import ColorMapping
from .text import RichText
from .shapes import GraphicalProperties
from .legend import Legend
from ._3d import _3DBase
from .plotarea import PlotArea
from .title import Title
from .pivot import (
    PivotFormat,
    PivotSource,
)
from .print_settings import PrintSettings


class ChartContainer(Serialisable):

    tagname = "chart"

    title = Typed(expected_type=Title, allow_none=True)
    autoTitleDeleted = NestedBool(allow_none=True)
    pivotFmts = NestedSequence(expected_type=PivotFormat)
    view3D = _3DBase.view3D
    floor = _3DBase.floor
    sideWall = _3DBase.sideWall
    backWall = _3DBase.backWall
    plotArea = Typed(expected_type=PlotArea, )
    legend = Typed(expected_type=Legend, allow_none=True)
    plotVisOnly = NestedBool()
    dispBlanksAs = NestedNoneSet(values=(['span', 'gap', 'zero']))
    showDLblsOverMax = NestedBool(allow_none=True)
    extLst = Typed(expected_type=ExtensionList, allow_none=True)

    __elements__ = ('title', 'autoTitleDeleted', 'pivotFmts', 'view3D',
                    'floor', 'sideWall', 'backWall', 'plotArea', 'legend', 'plotVisOnly',
                    'dispBlanksAs', 'showDLblsOverMax')

    def __init__(self,
                 title=None,
                 autoTitleDeleted=None,
                 pivotFmts=(),
                 view3D=None,
                 floor=None,
                 sideWall=None,
                 backWall=None,
                 plotArea=None,
                 legend=None,
                 plotVisOnly=True,
                 dispBlanksAs="gap",
                 showDLblsOverMax=None,
                 extLst=None,
                ):
        self.title = title
        self.autoTitleDeleted = autoTitleDeleted
        self.pivotFmts = pivotFmts
        self.view3D = view3D
        self.floor = floor
        self.sideWall = sideWall
        self.backWall = backWall
        if plotArea is None:
            plotArea = PlotArea()
        self.plotArea = plotArea
        self.legend = legend
        self.plotVisOnly = plotVisOnly
        self.dispBlanksAs = dispBlanksAs
        self.showDLblsOverMax = showDLblsOverMax


class Protection(Serialisable):

    tagname = "protection"

    chartObject = NestedBool(allow_none=True)
    data = NestedBool(allow_none=True)
    formatting = NestedBool(allow_none=True)
    selection = NestedBool(allow_none=True)
    userInterface = NestedBool(allow_none=True)

    __elements__ = ("chartObject", "data", "formatting", "selection", "userInterface")

    def __init__(self,
                 chartObject=None,
                 data=None,
                 formatting=None,
                 selection=None,
                 userInterface=None,
                ):
        self.chartObject = chartObject
        self.data = data
        self.formatting = formatting
        self.selection = selection
        self.userInterface = userInterface


class ExternalData(Serialisable):

    tagname = "externalData"

    autoUpdate = NestedBool(allow_none=True)
    id = String() # Needs namespace

    def __init__(self,
                 autoUpdate=None,
                 id=None
                ):
        self.autoUpdate = autoUpdate
        self.id = id


class ChartSpace(Serialisable):

    tagname = "chartSpace"

    date1904 = NestedBool(allow_none=True)
    lang = NestedString(allow_none=True)
    roundedCorners = NestedBool(allow_none=True)
    style = NestedMinMax(allow_none=True, min=1, max=48)
    clrMapOvr = Typed(expected_type=ColorMapping, allow_none=True)
    pivotSource = Typed(expected_type=PivotSource, allow_none=True)
    protection = Typed(expected_type=Protection, allow_none=True)
    chart = Typed(expected_type=ChartContainer)
    spPr = Typed(expected_type=GraphicalProperties, allow_none=True)
    graphical_properties = Alias("spPr")
    txPr = Typed(expected_type=RichText, allow_none=True)
    textProperties = Alias("txPr")
    externalData = Typed(expected_type=ExternalData, allow_none=True)
    printSettings = Typed(expected_type=PrintSettings, allow_none=True)
    userShapes = Relation()
    extLst = Typed(expected_type=ExtensionList, allow_none=True)

    __elements__ = ('date1904', 'lang', 'roundedCorners', 'style',
                    'clrMapOvr', 'pivotSource', 'protection', 'chart', 'spPr', 'txPr',
                    'externalData', 'printSettings', 'userShapes')

    def __init__(self,
                 date1904=None,
                 lang=None,
                 roundedCorners=None,
                 style=None,
                 clrMapOvr=None,
                 pivotSource=None,
                 protection=None,
                 chart=None,
                 spPr=None,
                 txPr=None,
                 externalData=None,
                 printSettings=None,
                 userShapes=None,
                 extLst=None,
                ):
        self.date1904 = date1904
        self.lang = lang
        self.roundedCorners = roundedCorners
        self.style = style
        self.clrMapOvr = clrMapOvr
        self.pivotSource = pivotSource
        self.protection = protection
        self.chart = chart
        self.spPr = spPr
        self.txPr = txPr
        self.externalData = externalData
        self.printSettings = printSettings
        self.userShapes = userShapes


    def to_tree(self, tagname=None, idx=None, namespace=None):
        tree = super().to_tree()
        tree.set("xmlns", CHART_NS)
        return tree
```
