## Supplementary software v0.2.1 for "Virtual control arms for paediatric myopia trials: external validation of axial-elongation models": data_source.py

```
"""
Collection of utility primitives for charts.
"""

from openpyxl.descriptors.serialisable import Serialisable
from openpyxl.descriptors import (
    Bool,
    Typed,
    Alias,
    String,
    Integer,
    Sequence,
)
from openpyxl.descriptors.excel import ExtensionList
from openpyxl.descriptors.nested import (
    NestedString,
    NestedText,
    NestedInteger,
)


class NumFmt(Serialisable):

    formatCode = String()
    sourceLinked = Bool()

    def __init__(self,
                 formatCode=None,
                 sourceLinked=False
                ):
        self.formatCode = formatCode
        self.sourceLinked = sourceLinked


class NumberValueDescriptor(NestedText):
    """
    Data should be numerical but isn't always :-/
    """

    allow_none = True

    def __set__(self, instance, value):
        if value == "#N/A":
            self.expected_type = str
        else:
            self.expected_type = float
        super().__set__(instance, value)


class NumVal(Serialisable):

    idx = Integer()
    formatCode = NestedText(allow_none=True, expected_type=str)
    v = NumberValueDescriptor()

    def __init__(self,
                 idx=None,
                 formatCode=None,
                 v=None,
                ):
        self.idx = idx
        self.formatCode = formatCode
        self.v = v


class NumData(Serialisable):

    formatCode = NestedText(expected_type=str, allow_none=True)
    ptCount = NestedInteger(allow_none=True)
    pt = Sequence(expected_type=NumVal)
    extLst = Typed(expected_type=ExtensionList, allow_none=True)

    __elements__ = ('formatCode', 'ptCount', 'pt')

    def __init__(self,
                 formatCode=None,
                 ptCount=None,
                 pt=(),
                 extLst=None,
                ):
        self.formatCode = formatCode
        self.ptCount = ptCount
        self.pt = pt


class NumRef(Serialisable):

    f = NestedText(expected_type=str)
    ref = Alias('f')
    numCache = Typed(expected_type=NumData, allow_none=True)
    extLst = Typed(expected_type=ExtensionList, allow_none=True)

    __elements__ = ('f', 'numCache')

    def __init__(self,
                 f=None,
                 numCache=None,
                 extLst=None,
                ):
        self.f = f
        self.numCache = numCache


class StrVal(Serialisable):

    tagname = "strVal"

    idx = Integer()
    v = NestedText(expected_type=str)

    def __init__(self,
                 idx=0,
                 v=None,
                ):
        self.idx = idx
        self.v = v


class StrData(Serialisable):

    tagname = "strData"

    ptCount = NestedInteger(allow_none=True)
    pt = Sequence(expected_type=StrVal)
    extLst = Typed(expected_type=ExtensionList, allow_none=True)

    __elements__ = ('ptCount', 'pt')

    def __init__(self,
                 ptCount=None,
                 pt=(),
                 extLst=None,
                ):
        self.ptCount = ptCount
        self.pt = pt


class StrRef(Serialisable):

    tagname = "strRef"

    f = NestedText(expected_type=str, allow_none=True)
    strCache = Typed(expected_type=StrData, allow_none=True)
    extLst = Typed(expected_type=ExtensionList, allow_none=True)

    __elements__ = ('f', 'strCache')

    def __init__(self,
                 f=None,
                 strCache=None,
                 extLst=None,
                ):
        self.f = f
        self.strCache = strCache


class NumDataSource(Serialisable):

    numRef = Typed(expected_type=NumRef, allow_none=True)
    numLit = Typed(expected_type=NumData, allow_none=True)


    def __init__(self,
                 numRef=None,
                 numLit=None,
                 ):
        self.numRef = numRef
        self.numLit = numLit


class Level(Serialisable):

    tagname = "lvl"

    pt = Sequence(expected_type=StrVal)

    __elements__ = ('pt',)

    def __init__(self,
                 pt=(),
                ):
        self.pt = pt


class MultiLevelStrData(Serialisable):

    tagname = "multiLvlStrData"

    ptCount = Integer(allow_none=True)
    lvl = Sequence(expected_type=Level)
    extLst = Typed(expected_type=ExtensionList, allow_none=True)

    __elements__ = ('ptCount', 'lvl',)

    def __init__(self,
                 ptCount=None,
                 lvl=(),
                 extLst=None,
                ):
        self.ptCount = ptCount
        self.lvl = lvl


class MultiLevelStrRef(Serialisable):

    tagname = "multiLvlStrRef"

    f = NestedText(expected_type=str)
    multiLvlStrCache = Typed(expected_type=MultiLevelStrData, allow_none=True)
    extLst = Typed(expected_type=ExtensionList, allow_none=True)

    __elements__ = ('multiLvlStrCache', 'f')

    def __init__(self,
                 f=None,
                 multiLvlStrCache=None,
                 extLst=None,
                ):
        self.f = f
        self.multiLvlStrCache = multiLvlStrCache


class AxDataSource(Serialisable):

    tagname = "cat"

    numRef = Typed(expected_type=NumRef, allow_none=True)
    numLit = Typed(expected_type=NumData, allow_none=True)
    strRef = Typed(expected_type=StrRef, allow_none=True)
    strLit = Typed(expected_type=StrData, allow_none=True)
    multiLvlStrRef = Typed(expected_type=MultiLevelStrRef, allow_none=True)

    def __init__(self,
                 numRef=None,
                 numLit=None,
                 strRef=None,
                 strLit=None,
                 multiLvlStrRef=None,
                 ):
        if not any([numLit, numRef, strRef, strLit, multiLvlStrRef]):
            raise TypeError("A data source must be provided")
        self.numRef = numRef
        self.numLit = numLit
        self.strRef = strRef
        self.strLit = strLit
        self.multiLvlStrRef = multiLvlStrRef
```
