## Supplementary software v0.2.1 for "Virtual control arms for paediatric myopia trials: external validation of axial-elongation models": descriptors.py

```
# Copyright (c) 2010-2024 openpyxl


from openpyxl.descriptors.nested import (
    NestedMinMax
    )

from openpyxl.descriptors import Typed

from .data_source import NumFmt

"""
Utility descriptors for the chart module.
For convenience but also clarity.
"""

class NestedGapAmount(NestedMinMax):

    allow_none = True
    min = 0
    max = 500


class NestedOverlap(NestedMinMax):

    allow_none = True
    min = -100
    max = 100


class NumberFormatDescriptor(Typed):
    """
    Allow direct assignment of format code
    """

    expected_type = NumFmt
    allow_none = True

    def __set__(self, instance, value):
        if isinstance(value, str):
            value = NumFmt(value)
        super().__set__(instance, value)
```
