## Supplementary software v0.2.1 for "Virtual control arms for paediatric myopia trials: external validation of axial-elongation models": error_bar.py

```
# Copyright (c) 2010-2024 openpyxl

from openpyxl.descriptors.serialisable import Serialisable
from openpyxl.descriptors import (
    Typed,
    Float,
    Set,
    Alias
)

from openpyxl.descriptors.excel import ExtensionList
from openpyxl.descriptors.nested import (
    NestedNoneSet,
    NestedSet,
    NestedBool,
    NestedFloat,
)

from .data_source import NumDataSource
from .shapes import GraphicalProperties


class ErrorBars(Serialisable):

    tagname = "errBars"

    errDir = NestedNoneSet(values=(['x', 'y']))
    direction = Alias("errDir")
    errBarType = NestedSet(values=(['both', 'minus', 'plus']))
    style = Alias("errBarType")
    errValType = NestedSet(values=(['cust', 'fixedVal', 'percentage', 'stdDev', 'stdErr']))
    size = Alias("errValType")
    noEndCap = NestedBool(nested=True, allow_none=True)
    plus = Typed(expected_type=NumDataSource, allow_none=True)
    minus = Typed(expected_type=NumDataSource, allow_none=True)
    val = NestedFloat(allow_none=True)
    spPr = Typed(expected_type=GraphicalProperties, allow_none=True)
    graphicalProperties = Alias("spPr")
    extLst = Typed(expected_type=ExtensionList, allow_none=True)

    __elements__ = ('errDir','errBarType', 'errValType', 'noEndCap','minus', 'plus', 'val', 'spPr')


    def __init__(self,
                 errDir=None,
                 errBarType="both",
                 errValType="fixedVal",
                 noEndCap=None,
                 plus=None,
                 minus=None,
                 val=None,
                 spPr=None,
                 extLst=None,
                ):
        self.errDir = errDir
        self.errBarType = errBarType
        self.errValType = errValType
        self.noEndCap = noEndCap
        self.plus = plus
        self.minus = minus
        self.val = val
        self.spPr = spPr
```
