## Supplementary software v0.2.1 for "Virtual control arms for paediatric myopia trials: external validation of axial-elongation models": label.py

```
# Copyright (c) 2010-2024 openpyxl

from openpyxl.descriptors.serialisable import Serialisable
from openpyxl.descriptors import (
    Sequence,
    Alias,
    Typed
)
from openpyxl.descriptors.excel import ExtensionList
from openpyxl.descriptors.nested import (
    NestedNoneSet,
    NestedBool,
    NestedString,
    NestedInteger,
    )

from .shapes import GraphicalProperties
from .text import RichText


class _DataLabelBase(Serialisable):

    numFmt = NestedString(allow_none=True, attribute="formatCode")
    spPr = Typed(expected_type=GraphicalProperties, allow_none=True)
    graphicalProperties = Alias('spPr')
    txPr = Typed(expected_type=RichText, allow_none=True)
    textProperties = Alias('txPr')
    dLblPos = NestedNoneSet(values=['bestFit', 'b', 'ctr', 'inBase', 'inEnd',
                                    'l', 'outEnd', 'r', 't'])
    position = Alias('dLblPos')
    showLegendKey = NestedBool(allow_none=True)
    showVal = NestedBool(allow_none=True)
    showCatName = NestedBool(allow_none=True)
    showSerName = NestedBool(allow_none=True)
    showPercent = NestedBool(allow_none=True)
    showBubbleSize = NestedBool(allow_none=True)
    showLeaderLines = NestedBool(allow_none=True)
    separator = NestedString(allow_none=True)
    extLst = Typed(expected_type=ExtensionList, allow_none=True)

    __elements__ = ("numFmt", "spPr", "txPr", "dLblPos", "showLegendKey",
                    "showVal", "showCatName", "showSerName", "showPercent", "showBubbleSize",
                    "showLeaderLines", "separator")

    def __init__(self,
                 numFmt=None,
                 spPr=None,
                 txPr=None,
                 dLblPos=None,
                 showLegendKey=None,
                 showVal=None,
                 showCatName=None,
                 showSerName=None,
                 showPercent=None,
                 showBubbleSize=None,
                 showLeaderLines=None,
                 separator=None,
                 extLst=None,
                 ):
        self.numFmt = numFmt
        self.spPr = spPr
        self.txPr = txPr
        self.dLblPos = dLblPos
        self.showLegendKey = showLegendKey
        self.showVal = showVal
        self.showCatName = showCatName
        self.showSerName = showSerName
        self.showPercent = showPercent
        self.showBubbleSize = showBubbleSize
        self.showLeaderLines = showLeaderLines
        self.separator = separator


class DataLabel(_DataLabelBase):

    tagname = "dLbl"

    idx = NestedInteger()

    numFmt = _DataLabelBase.numFmt
    spPr = _DataLabelBase.spPr
    txPr = _DataLabelBase.txPr
    dLblPos = _DataLabelBase.dLblPos
    showLegendKey = _DataLabelBase.showLegendKey
    showVal = _DataLabelBase.showVal
    showCatName = _DataLabelBase.showCatName
    showSerName = _DataLabelBase.showSerName
    showPercent = _DataLabelBase.showPercent
    showBubbleSize = _DataLabelBase.showBubbleSize
    showLeaderLines = _DataLabelBase.showLeaderLines
    separator = _DataLabelBase.separator
    extLst = _DataLabelBase.extLst

    __elements__ = ("idx",)  + _DataLabelBase.__elements__

    def __init__(self, idx=0, **kw ):
        self.idx = idx
        super().__init__(**kw)


class DataLabelList(_DataLabelBase):

    tagname = "dLbls"

    dLbl = Sequence(expected_type=DataLabel, allow_none=True)

    delete = NestedBool(allow_none=True)
    numFmt = _DataLabelBase.numFmt
    spPr = _DataLabelBase.spPr
    txPr = _DataLabelBase.txPr
    dLblPos = _DataLabelBase.dLblPos
    showLegendKey = _DataLabelBase.showLegendKey
    showVal = _DataLabelBase.showVal
    showCatName = _DataLabelBase.showCatName
    showSerName = _DataLabelBase.showSerName
    showPercent = _DataLabelBase.showPercent
    showBubbleSize = _DataLabelBase.showBubbleSize
    showLeaderLines = _DataLabelBase.showLeaderLines
    separator = _DataLabelBase.separator
    extLst = _DataLabelBase.extLst

    __elements__ = ("delete", "dLbl",) + _DataLabelBase.__elements__

    def __init__(self, dLbl=(), delete=None,  **kw):
        self.dLbl = dLbl
        self.delete = delete
        super().__init__(**kw)
```
