## Supplementary software v0.2.1 for "Virtual control arms for paediatric myopia trials: external validation of axial-elongation models": layout.py

```
# Copyright (c) 2010-2024 openpyxl

from openpyxl.descriptors.serialisable import Serialisable
from openpyxl.descriptors import (
    NoneSet,
    Float,
    Typed,
    Alias,
)

from openpyxl.descriptors.excel import ExtensionList
from openpyxl.descriptors.nested import (
    NestedNoneSet,
    NestedSet,
    NestedMinMax,
)

class ManualLayout(Serialisable):

    tagname = "manualLayout"

    layoutTarget = NestedNoneSet(values=(['inner', 'outer']))
    xMode = NestedNoneSet(values=(['edge', 'factor']))
    yMode = NestedNoneSet(values=(['edge', 'factor']))
    wMode = NestedSet(values=(['edge', 'factor']))
    hMode = NestedSet(values=(['edge', 'factor']))
    x = NestedMinMax(min=-1, max=1, allow_none=True)
    y = NestedMinMax(min=-1, max=1, allow_none=True)
    w = NestedMinMax(min=0, max=1, allow_none=True)
    width = Alias('w')
    h = NestedMinMax(min=0, max=1,  allow_none=True)
    height = Alias('h')
    extLst = Typed(expected_type=ExtensionList, allow_none=True)

    __elements__ = ('layoutTarget', 'xMode', 'yMode', 'wMode', 'hMode', 'x',
                    'y', 'w', 'h')

    def __init__(self,
                 layoutTarget=None,
                 xMode=None,
                 yMode=None,
                 wMode="factor",
                 hMode="factor",
                 x=None,
                 y=None,
                 w=None,
                 h=None,
                 extLst=None,
                ):
        self.layoutTarget = layoutTarget
        self.xMode = xMode
        self.yMode = yMode
        self.wMode = wMode
        self.hMode = hMode
        self.x = x
        self.y = y
        self.w = w
        self.h = h


class Layout(Serialisable):

    tagname = "layout"

    manualLayout = Typed(expected_type=ManualLayout, allow_none=True)
    extLst = Typed(expected_type=ExtensionList, allow_none=True)

    __elements__ = ('manualLayout',)

    def __init__(self,
                 manualLayout=None,
                 extLst=None,
                ):
        self.manualLayout = manualLayout
```
