## Supplementary software v0.2.1 for "Virtual control arms for paediatric myopia trials: external validation of axial-elongation models": legend.py

```
# Copyright (c) 2010-2024 openpyxl

from openpyxl.descriptors.serialisable import Serialisable
from openpyxl.descriptors import (
    Typed,
    Integer,
    Alias,
    Sequence,
)
from openpyxl.descriptors.excel import ExtensionList
from openpyxl.descriptors.nested import (
    NestedBool,
    NestedSet,
    NestedInteger
)

from .layout import Layout
from .shapes import GraphicalProperties
from .text import RichText


class LegendEntry(Serialisable):

    tagname = "legendEntry"

    idx = NestedInteger()
    delete = NestedBool()
    txPr = Typed(expected_type=RichText, allow_none=True)
    extLst = Typed(expected_type=ExtensionList, allow_none=True)

    __elements__ = ('idx', 'delete', 'txPr')

    def __init__(self,
                 idx=0,
                 delete=False,
                 txPr=None,
                 extLst=None,
                ):
        self.idx = idx
        self.delete = delete
        self.txPr = txPr


class Legend(Serialisable):

    tagname = "legend"

    legendPos = NestedSet(values=(['b', 'tr', 'l', 'r', 't']))
    position = Alias('legendPos')
    legendEntry = Sequence(expected_type=LegendEntry)
    layout = Typed(expected_type=Layout, allow_none=True)
    overlay = NestedBool(allow_none=True)
    spPr = Typed(expected_type=GraphicalProperties, allow_none=True)
    graphicalProperties = Alias('spPr')
    txPr = Typed(expected_type=RichText, allow_none=True)
    textProperties = Alias('txPr')
    extLst = Typed(expected_type=ExtensionList, allow_none=True)

    __elements__ = ('legendPos', 'legendEntry', 'layout', 'overlay', 'spPr', 'txPr',)

    def __init__(self,
                 legendPos="r",
                 legendEntry=(),
                 layout=None,
                 overlay=None,
                 spPr=None,
                 txPr=None,
                 extLst=None,
                ):
        self.legendPos = legendPos
        self.legendEntry = legendEntry
        self.layout = layout
        self.overlay = overlay
        self.spPr = spPr
        self.txPr = txPr
```
