## Supplementary software v0.2.1 for "Virtual control arms for paediatric myopia trials: external validation of axial-elongation models": line_chart.py

```
#Autogenerated schema
from openpyxl.descriptors import (
    Typed,
    Sequence,
    Alias,
    )
from openpyxl.descriptors.excel import ExtensionList
from openpyxl.descriptors.nested import (
    NestedSet,
    NestedBool,
)

from ._chart import ChartBase
from .updown_bars import UpDownBars
from .descriptors import NestedGapAmount
from .axis import TextAxis, NumericAxis, SeriesAxis, ChartLines, _BaseAxis
from .label import DataLabelList
from .series import Series


class _LineChartBase(ChartBase):

    grouping = NestedSet(values=(['percentStacked', 'standard', 'stacked']))
    varyColors = NestedBool(allow_none=True)
    ser = Sequence(expected_type=Series, allow_none=True)
    dLbls = Typed(expected_type=DataLabelList, allow_none=True)
    dataLabels = Alias("dLbls")
    dropLines = Typed(expected_type=ChartLines, allow_none=True)

    _series_type = "line"

    __elements__ = ('grouping', 'varyColors', 'ser', 'dLbls', 'dropLines')

    def __init__(self,
                 grouping="standard",
                 varyColors=None,
                 ser=(),
                 dLbls=None,
                 dropLines=None,
                 **kw
                ):
        self.grouping = grouping
        self.varyColors = varyColors
        self.ser = ser
        self.dLbls = dLbls
        self.dropLines = dropLines
        super().__init__(**kw)


class LineChart(_LineChartBase):

    tagname = "lineChart"

    grouping = _LineChartBase.grouping
    varyColors = _LineChartBase.varyColors
    ser = _LineChartBase.ser
    dLbls = _LineChartBase.dLbls
    dropLines =_LineChartBase.dropLines

    hiLowLines = Typed(expected_type=ChartLines, allow_none=True)
    upDownBars = Typed(expected_type=UpDownBars, allow_none=True)
    marker = NestedBool(allow_none=True)
    smooth = NestedBool(allow_none=True)
    extLst = Typed(expected_type=ExtensionList, allow_none=True)

    x_axis = Typed(expected_type=_BaseAxis)
    y_axis = Typed(expected_type=NumericAxis)

    __elements__ = _LineChartBase.__elements__ + ('hiLowLines', 'upDownBars', 'marker', 'smooth', 'axId')

    def __init__(self,
                 hiLowLines=None,
                 upDownBars=None,
                 marker=None,
                 smooth=None,
                 extLst=None,
                 **kw
                ):
        self.hiLowLines = hiLowLines
        self.upDownBars = upDownBars
        self.marker = marker
        self.smooth = smooth
        self.x_axis = TextAxis()
        self.y_axis = NumericAxis()

        super().__init__(**kw)


class LineChart3D(_LineChartBase):

    tagname = "line3DChart"

    grouping = _LineChartBase.grouping
    varyColors = _LineChartBase.varyColors
    ser = _LineChartBase.ser
    dLbls = _LineChartBase.dLbls
    dropLines =_LineChartBase.dropLines

    gapDepth = NestedGapAmount()
    hiLowLines = Typed(expected_type=ChartLines, allow_none=True)
    upDownBars = Typed(expected_type=UpDownBars, allow_none=True)
    marker = NestedBool(allow_none=True)
    smooth = NestedBool(allow_none=True)
    extLst = Typed(expected_type=ExtensionList, allow_none=True)

    x_axis = Typed(expected_type=TextAxis)
    y_axis = Typed(expected_type=NumericAxis)
    z_axis = Typed(expected_type=SeriesAxis)

    __elements__ = _LineChartBase.__elements__ + ('gapDepth', 'hiLowLines',
                                                  'upDownBars', 'marker', 'smooth', 'axId')

    def __init__(self,
                 gapDepth=None,
                 hiLowLines=None,
                 upDownBars=None,
                 marker=None,
                 smooth=None,
                 **kw
                ):
        self.gapDepth = gapDepth
        self.hiLowLines = hiLowLines
        self.upDownBars = upDownBars
        self.marker = marker
        self.smooth = smooth
        self.x_axis = TextAxis()
        self.y_axis = NumericAxis()
        self.z_axis = SeriesAxis()
        super(LineChart3D, self).__init__(**kw)
```
