## Supplementary software v0.2.1 for "Virtual control arms for paediatric myopia trials: external validation of axial-elongation models": marker.py

```
# Copyright (c) 2010-2024 openpyxl

from openpyxl.descriptors.serialisable import Serialisable
from openpyxl.descriptors import (
    Typed,
    Alias,
)

from openpyxl.descriptors.excel import(
    ExtensionList,
    _explicit_none,
)

from openpyxl.descriptors.nested import (
    NestedBool,
    NestedInteger,
    NestedMinMax,
    NestedNoneSet,
)

from .layout import Layout
from .picture import PictureOptions
from .shapes import *
from .text import *
from .error_bar import *


class Marker(Serialisable):

    tagname = "marker"

    symbol = NestedNoneSet(values=(['circle', 'dash', 'diamond', 'dot', 'picture',
                              'plus', 'square', 'star', 'triangle', 'x', 'auto']),
                           to_tree=_explicit_none)
    size = NestedMinMax(min=2, max=72, allow_none=True)
    spPr = Typed(expected_type=GraphicalProperties, allow_none=True)
    graphicalProperties = Alias('spPr')
    extLst = Typed(expected_type=ExtensionList, allow_none=True)

    __elements__ = ('symbol', 'size', 'spPr')

    def __init__(self,
                 symbol=None,
                 size=None,
                 spPr=None,
                 extLst=None,
                ):
        self.symbol = symbol
        self.size = size
        if spPr is None:
            spPr = GraphicalProperties()
        self.spPr = spPr


class DataPoint(Serialisable):

    tagname = "dPt"

    idx = NestedInteger()
    invertIfNegative = NestedBool(allow_none=True)
    marker = Typed(expected_type=Marker, allow_none=True)
    bubble3D = NestedBool(allow_none=True)
    explosion = NestedInteger(allow_none=True)
    spPr = Typed(expected_type=GraphicalProperties, allow_none=True)
    graphicalProperties = Alias('spPr')
    pictureOptions = Typed(expected_type=PictureOptions, allow_none=True)
    extLst = Typed(expected_type=ExtensionList, allow_none=True)

    __elements__ = ('idx', 'invertIfNegative', 'marker', 'bubble3D',
                    'explosion', 'spPr', 'pictureOptions')

    def __init__(self,
                 idx=None,
                 invertIfNegative=None,
                 marker=None,
                 bubble3D=None,
                 explosion=None,
                 spPr=None,
                 pictureOptions=None,
                 extLst=None,
                ):
        self.idx = idx
        self.invertIfNegative = invertIfNegative
        self.marker = marker
        self.bubble3D = bubble3D
        self.explosion = explosion
        if spPr is None:
            spPr = GraphicalProperties()
        self.spPr = spPr
        self.pictureOptions = pictureOptions
```
