## Supplementary software v0.2.1 for "Virtual control arms for paediatric myopia trials: external validation of axial-elongation models": picture.py

```
# Copyright (c) 2010-2024 openpyxl

from openpyxl.descriptors.serialisable import Serialisable

from openpyxl.descriptors.nested import (
    NestedBool,
    NestedFloat,
    NestedMinMax,
    NestedNoneSet,
)

class PictureOptions(Serialisable):

    tagname = "pictureOptions"

    applyToFront = NestedBool(allow_none=True, nested=True)
    applyToSides = NestedBool(allow_none=True, nested=True)
    applyToEnd = NestedBool(allow_none=True, nested=True)
    pictureFormat = NestedNoneSet(values=(['stretch', 'stack', 'stackScale']), nested=True)
    pictureStackUnit = NestedFloat(allow_none=True, nested=True)

    __elements__ = ('applyToFront', 'applyToSides', 'applyToEnd', 'pictureFormat', 'pictureStackUnit')

    def __init__(self,
                 applyToFront=None,
                 applyToSides=None,
                 applyToEnd=None,
                 pictureFormat=None,
                 pictureStackUnit=None,
                ):
        self.applyToFront = applyToFront
        self.applyToSides = applyToSides
        self.applyToEnd = applyToEnd
        self.pictureFormat = pictureFormat
        self.pictureStackUnit = pictureStackUnit
```
