## Supplementary software v0.2.1 for "Virtual control arms for paediatric myopia trials: external validation of axial-elongation models": pie_chart.py

```
#Autogenerated schema
from openpyxl.descriptors.serialisable import Serialisable
from openpyxl.descriptors import (
    Typed,
    Bool,
    MinMax,
    Integer,
    NoneSet,
    Float,
    Alias,
    Sequence,
)
from openpyxl.descriptors.excel import ExtensionList, Percentage
from openpyxl.descriptors.nested import (
    NestedBool,
    NestedMinMax,
    NestedInteger,
    NestedFloat,
    NestedNoneSet,
    NestedSet,
)
from openpyxl.descriptors.sequence import ValueSequence

from ._chart import ChartBase
from .axis import ChartLines
from .descriptors import NestedGapAmount
from .series import Series
from .label import DataLabelList


class _PieChartBase(ChartBase):

    varyColors = NestedBool(allow_none=True)
    ser = Sequence(expected_type=Series, allow_none=True)
    dLbls = Typed(expected_type=DataLabelList, allow_none=True)
    dataLabels = Alias("dLbls")

    _series_type = "pie"

    __elements__ = ('varyColors', 'ser', 'dLbls')

    def __init__(self,
                 varyColors=True,
                 ser=(),
                 dLbls=None,
                ):
        self.varyColors = varyColors
        self.ser = ser
        self.dLbls = dLbls
        super().__init__()


class PieChart(_PieChartBase):

    tagname = "pieChart"

    varyColors = _PieChartBase.varyColors
    ser = _PieChartBase.ser
    dLbls = _PieChartBase.dLbls

    firstSliceAng = NestedMinMax(min=0, max=360)
    extLst = Typed(expected_type=ExtensionList, allow_none=True)

    __elements__ = _PieChartBase.__elements__ + ('firstSliceAng', )

    def __init__(self,
                 firstSliceAng=0,
                 extLst=None,
                 **kw
                ):
        self.firstSliceAng = firstSliceAng
        super().__init__(**kw)


class PieChart3D(_PieChartBase):

    tagname = "pie3DChart"

    varyColors = _PieChartBase.varyColors
    ser = _PieChartBase.ser
    dLbls = _PieChartBase.dLbls

    extLst = Typed(expected_type=ExtensionList, allow_none=True)

    __elements__ = _PieChartBase.__elements__


class DoughnutChart(_PieChartBase):

    tagname = "doughnutChart"

    varyColors = _PieChartBase.varyColors
    ser = _PieChartBase.ser
    dLbls = _PieChartBase.dLbls

    firstSliceAng = NestedMinMax(min=0, max=360)
    holeSize = NestedMinMax(min=1, max=90, allow_none=True)
    extLst = Typed(expected_type=ExtensionList, allow_none=True)

    __elements__ = _PieChartBase.__elements__ + ('firstSliceAng', 'holeSize')

    def __init__(self,
                 firstSliceAng=0,
                 holeSize=10,
                 extLst=None,
                 **kw
                ):
        self.firstSliceAng = firstSliceAng
        self.holeSize = holeSize
        super().__init__(**kw)


class CustomSplit(Serialisable):

    tagname = "custSplit"

    secondPiePt = ValueSequence(expected_type=int)

    __elements__ = ('secondPiePt',)

    def __init__(self,
                 secondPiePt=(),
                ):
        self.secondPiePt = secondPiePt


class ProjectedPieChart(_PieChartBase):

    """
    From the spec 21.2.2.126

    This element contains the pie of pie or bar of pie series on this
    chart. Only the first series shall be displayed. The splitType element
    shall determine whether the splitPos and custSplit elements apply.
    """

    tagname = "ofPieChart"

    varyColors = _PieChartBase.varyColors
    ser = _PieChartBase.ser
    dLbls = _PieChartBase.dLbls

    ofPieType = NestedSet(values=(['pie', 'bar']))
    type = Alias('ofPieType')
    gapWidth = NestedGapAmount()
    splitType = NestedNoneSet(values=(['auto', 'cust', 'percent', 'pos', 'val']))
    splitPos = NestedFloat(allow_none=True)
    custSplit = Typed(expected_type=CustomSplit, allow_none=True)
    secondPieSize = NestedMinMax(min=5, max=200, allow_none=True)
    serLines = Typed(expected_type=ChartLines, allow_none=True)
    join_lines = Alias('serLines')
    extLst = Typed(expected_type=ExtensionList, allow_none=True)

    __elements__ = _PieChartBase.__elements__ + ('ofPieType', 'gapWidth',
                                                 'splitType', 'splitPos', 'custSplit', 'secondPieSize', 'serLines')

    def __init__(self,
                 ofPieType="pie",
                 gapWidth=None,
                 splitType="auto",
                 splitPos=None,
                 custSplit=None,
                 secondPieSize=75,
                 serLines=None,
                 extLst=None,
                 **kw
                ):
        self.ofPieType = ofPieType
        self.gapWidth = gapWidth
        self.splitType = splitType
        self.splitPos = splitPos
        self.custSplit = custSplit
        self.secondPieSize = secondPieSize
        if serLines is None:
            self.serLines = ChartLines()
        super().__init__(**kw)
```
