## Supplementary software v0.2.1 for "Virtual control arms for paediatric myopia trials: external validation of axial-elongation models": pivot.py

```
# Copyright (c) 2010-2024 openpyxl

from openpyxl.descriptors.serialisable import Serialisable
from openpyxl.descriptors import (
    Alias,
    Typed,
)
from openpyxl.descriptors.nested import NestedInteger, NestedText
from openpyxl.descriptors.excel import ExtensionList

from .label import DataLabel
from .marker import Marker
from .shapes import GraphicalProperties
from .text import RichText


class PivotSource(Serialisable):

    tagname = "pivotSource"

    name = NestedText(expected_type=str)
    fmtId = NestedInteger(expected_type=int)
    extLst = Typed(expected_type=ExtensionList, allow_none=True)

    __elements__ = ('name', 'fmtId')

    def __init__(self,
                 name=None,
                 fmtId=None,
                 extLst=None,
                ):
        self.name = name
        self.fmtId = fmtId


class PivotFormat(Serialisable):

    tagname = "pivotFmt"

    idx = NestedInteger(nested=True)
    spPr = Typed(expected_type=GraphicalProperties, allow_none=True)
    graphicalProperties = Alias("spPr")
    txPr = Typed(expected_type=RichText, allow_none=True)
    TextBody = Alias("txPr")
    marker = Typed(expected_type=Marker, allow_none=True)
    dLbl = Typed(expected_type=DataLabel, allow_none=True)
    DataLabel = Alias("dLbl")
    extLst = Typed(expected_type=ExtensionList, allow_none=True)

    __elements__ = ('idx', 'spPr', 'txPr', 'marker', 'dLbl')

    def __init__(self,
                 idx=0,
                 spPr=None,
                 txPr=None,
                 marker=None,
                 dLbl=None,
                 extLst=None,
                ):
        self.idx = idx
        self.spPr = spPr
        self.txPr = txPr
        self.marker = marker
        self.dLbl = dLbl
```
