## Supplementary software v0.2.1 for "Virtual control arms for paediatric myopia trials: external validation of axial-elongation models": plotarea.py

```
# Copyright (c) 2010-2024 openpyxl

from openpyxl.descriptors.serialisable import Serialisable
from openpyxl.descriptors import (
    Typed,
    Alias,
)
from openpyxl.descriptors.excel import (
    ExtensionList,
)
from openpyxl.descriptors.sequence import (
    MultiSequence,
    MultiSequencePart,
)
from openpyxl.descriptors.nested import (
    NestedBool,
)

from ._3d import _3DBase
from .area_chart import AreaChart, AreaChart3D
from .bar_chart import BarChart, BarChart3D
from .bubble_chart import BubbleChart
from .line_chart import LineChart, LineChart3D
from .pie_chart import PieChart, PieChart3D, ProjectedPieChart, DoughnutChart
from .radar_chart import RadarChart
from .scatter_chart import ScatterChart
from .stock_chart import StockChart
from .surface_chart import SurfaceChart, SurfaceChart3D
from .layout import Layout
from .shapes import GraphicalProperties
from .text import RichText

from .axis import (
    NumericAxis,
    TextAxis,
    SeriesAxis,
    DateAxis,
)


class DataTable(Serialisable):

    tagname = "dTable"

    showHorzBorder = NestedBool(allow_none=True)
    showVertBorder = NestedBool(allow_none=True)
    showOutline = NestedBool(allow_none=True)
    showKeys = NestedBool(allow_none=True)
    spPr = Typed(expected_type=GraphicalProperties, allow_none=True)
    graphicalProperties = Alias('spPr')
    txPr = Typed(expected_type=RichText, allow_none=True)
    extLst = Typed(expected_type=ExtensionList, allow_none=True)

    __elements__ = ('showHorzBorder', 'showVertBorder', 'showOutline',
                    'showKeys', 'spPr', 'txPr')

    def __init__(self,
                 showHorzBorder=None,
                 showVertBorder=None,
                 showOutline=None,
                 showKeys=None,
                 spPr=None,
                 txPr=None,
                 extLst=None,
                ):
        self.showHorzBorder = showHorzBorder
        self.showVertBorder = showVertBorder
        self.showOutline = showOutline
        self.showKeys = showKeys
        self.spPr = spPr
        self.txPr = txPr


class PlotArea(Serialisable):

    tagname = "plotArea"

    layout = Typed(expected_type=Layout, allow_none=True)
    dTable = Typed(expected_type=DataTable, allow_none=True)
    spPr = Typed(expected_type=GraphicalProperties, allow_none=True)
    graphicalProperties = Alias("spPr")
    extLst = Typed(expected_type=ExtensionList, allow_none=True)

    # at least one chart
    _charts = MultiSequence()
    areaChart = MultiSequencePart(expected_type=AreaChart, store="_charts")
    area3DChart = MultiSequencePart(expected_type=AreaChart3D, store="_charts")
    lineChart = MultiSequencePart(expected_type=LineChart, store="_charts")
    line3DChart = MultiSequencePart(expected_type=LineChart3D, store="_charts")
    stockChart = MultiSequencePart(expected_type=StockChart, store="_charts")
    radarChart = MultiSequencePart(expected_type=RadarChart, store="_charts")
    scatterChart = MultiSequencePart(expected_type=ScatterChart, store="_charts")
    pieChart = MultiSequencePart(expected_type=PieChart, store="_charts")
    pie3DChart = MultiSequencePart(expected_type=PieChart3D, store="_charts")
    doughnutChart = MultiSequencePart(expected_type=DoughnutChart, store="_charts")
    barChart = MultiSequencePart(expected_type=BarChart, store="_charts")
    bar3DChart = MultiSequencePart(expected_type=BarChart3D, store="_charts")
    ofPieChart = MultiSequencePart(expected_type=ProjectedPieChart, store="_charts")
    surfaceChart = MultiSequencePart(expected_type=SurfaceChart, store="_charts")
    surface3DChart = MultiSequencePart(expected_type=SurfaceChart3D, store="_charts")
    bubbleChart = MultiSequencePart(expected_type=BubbleChart, store="_charts")

    # axes
    _axes = MultiSequence()
    valAx = MultiSequencePart(expected_type=NumericAxis, store="_axes")
    catAx = MultiSequencePart(expected_type=TextAxis, store="_axes")
    dateAx = MultiSequencePart(expected_type=DateAxis, store="_axes")
    serAx = MultiSequencePart(expected_type=SeriesAxis, store="_axes")

    __elements__ = ('layout', '_charts', '_axes', 'dTable', 'spPr')

    def __init__(self,
                 layout=None,
                 dTable=None,
                 spPr=None,
                 _charts=(),
                 _axes=(),
                 extLst=None,
                ):
        self.layout = layout
        self.dTable = dTable
        self.spPr = spPr
        self._charts = _charts
        self._axes = _axes


    def to_tree(self, tagname=None, idx=None, namespace=None):
        axIds = {ax.axId for ax in self._axes}
        for chart in self._charts:
            for id, axis in chart._axes.items():
                if id not in axIds:
                    setattr(self, axis.tagname, axis)
                    axIds.add(id)

        return super().to_tree(tagname)


    @classmethod
    def from_tree(cls, node):
        self = super().from_tree(node)
        axes = dict((axis.axId, axis) for axis in self._axes)
        for chart in self._charts:
            if isinstance(chart, (ScatterChart, BubbleChart)):
                x, y = (axes[axId] for axId in chart.axId)
                chart.x_axis = x
                chart.y_axis = y
                continue

            for axId in chart.axId:
                axis = axes.get(axId)
                if axis is None and isinstance(chart, _3DBase):
                    # Series Axis can be optional
                    chart.z_axis = None
                    continue
                if axis.tagname in ("catAx", "dateAx"):
                    chart.x_axis = axis
                elif axis.tagname == "valAx":
                    chart.y_axis = axis
                elif axis.tagname == "serAx":
                    chart.z_axis = axis

        return self
```
