## Supplementary software v0.2.1 for "Virtual control arms for paediatric myopia trials: external validation of axial-elongation models": print_settings.py

```
# Copyright (c) 2010-2024 openpyxl

from openpyxl.descriptors.serialisable import Serialisable
from openpyxl.descriptors import (
    Float,
    Typed,
    Alias,
)

from openpyxl.worksheet.page import PrintPageSetup
from openpyxl.worksheet.header_footer import HeaderFooter


class PageMargins(Serialisable):
    """
    Identical to openpyxl.worksheet.page.Pagemargins but element names are different :-/
    """
    tagname = "pageMargins"

    l = Float()
    left = Alias('l')
    r = Float()
    right = Alias('r')
    t = Float()
    top = Alias('t')
    b = Float()
    bottom = Alias('b')
    header = Float()
    footer = Float()

    def __init__(self, l=0.75, r=0.75, t=1, b=1, header=0.5, footer=0.5):
        self.l = l
        self.r = r
        self.t = t
        self.b = b
        self.header = header
        self.footer = footer


class PrintSettings(Serialisable):

    tagname = "printSettings"

    headerFooter = Typed(expected_type=HeaderFooter, allow_none=True)
    pageMargins = Typed(expected_type=PageMargins, allow_none=True)
    pageSetup = Typed(expected_type=PrintPageSetup, allow_none=True)

    __elements__ = ("headerFooter", "pageMargins", "pageMargins")

    def __init__(self,
                 headerFooter=None,
                 pageMargins=None,
                 pageSetup=None,
                ):
        self.headerFooter = headerFooter
        self.pageMargins = pageMargins
        self.pageSetup = pageSetup
```
