## Supplementary software v0.2.1 for "Virtual control arms for paediatric myopia trials: external validation of axial-elongation models": radar_chart.py

```
# Copyright (c) 2010-2024 openpyxl

from openpyxl.descriptors.serialisable import Serialisable
from openpyxl.descriptors import (
    Sequence,
    Typed,
    Alias,
)
from openpyxl.descriptors.excel import ExtensionList
from openpyxl.descriptors.nested import (
    NestedBool,
    NestedInteger,
    NestedSet
)

from ._chart import ChartBase
from .axis import TextAxis, NumericAxis
from .series import Series
from .label import DataLabelList


class RadarChart(ChartBase):

    tagname = "radarChart"

    radarStyle = NestedSet(values=(['standard', 'marker', 'filled']))
    type = Alias("radarStyle")
    varyColors = NestedBool(nested=True, allow_none=True)
    ser = Sequence(expected_type=Series, allow_none=True)
    dLbls = Typed(expected_type=DataLabelList, allow_none=True)
    dataLabels = Alias("dLbls")
    extLst = Typed(expected_type=ExtensionList, allow_none=True)

    _series_type = "radar"

    x_axis = Typed(expected_type=TextAxis)
    y_axis = Typed(expected_type=NumericAxis)

    __elements__ = ('radarStyle', 'varyColors', 'ser', 'dLbls', 'axId')

    def __init__(self,
                 radarStyle="standard",
                 varyColors=None,
                 ser=(),
                 dLbls=None,
                 extLst=None,
                 **kw
                ):
        self.radarStyle = radarStyle
        self.varyColors = varyColors
        self.ser = ser
        self.dLbls = dLbls
        self.x_axis = TextAxis()
        self.y_axis = NumericAxis()
        super().__init__(**kw)
```
