## Supplementary software v0.2.1 for "Virtual control arms for paediatric myopia trials: external validation of axial-elongation models": reader.py

```
# Copyright (c) 2010-2024 openpyxl

"""
Read a chart
"""

def read_chart(chartspace):
    cs = chartspace
    plot = cs.chart.plotArea

    chart = plot._charts[0]
    chart._charts = plot._charts

    chart.title = cs.chart.title
    chart.display_blanks = cs.chart.dispBlanksAs
    chart.visible_cells_only = cs.chart.plotVisOnly
    chart.layout = plot.layout
    chart.legend = cs.chart.legend

    # 3d attributes
    chart.floor = cs.chart.floor
    chart.sideWall = cs.chart.sideWall
    chart.backWall = cs.chart.backWall
    chart.pivotSource = cs.pivotSource
    chart.pivotFormats = cs.chart.pivotFmts
    chart.idx_base = min((s.idx for s in chart.series), default=0)
    chart._reindex()

    # Border, fill, etc.
    chart.graphical_properties = cs.graphical_properties

    return chart
```
