## Supplementary software v0.2.1 for "Virtual control arms for paediatric myopia trials: external validation of axial-elongation models": reference.py

```
# Copyright (c) 2010-2024 openpyxl

from itertools import chain

from openpyxl.descriptors.serialisable import Serialisable
from openpyxl.descriptors import (
    MinMax,
    Typed,
    String,
    Strict,
)
from openpyxl.worksheet.worksheet import Worksheet
from openpyxl.utils import (
    get_column_letter,
    range_to_tuple,
    quote_sheetname
)


class DummyWorksheet:


    def __init__(self, title):
        self.title = title


class Reference(Strict):

    """
    Normalise cell range references
    """

    min_row = MinMax(min=1, max=1000000, expected_type=int)
    max_row = MinMax(min=1, max=1000000, expected_type=int)
    min_col = MinMax(min=1, max=16384, expected_type=int)
    max_col = MinMax(min=1, max=16384, expected_type=int)
    range_string = String(allow_none=True)

    def __init__(self,
                 worksheet=None,
                 min_col=None,
                 min_row=None,
                 max_col=None,
                 max_row=None,
                 range_string=None
                 ):
        if range_string is not None:
            sheetname, boundaries = range_to_tuple(range_string)
            min_col, min_row, max_col, max_row = boundaries
            worksheet = DummyWorksheet(sheetname)

        self.worksheet = worksheet
        self.min_col = min_col
        self.min_row = min_row
        if max_col is None:
            max_col = min_col
        self.max_col = max_col
        if max_row is None:
            max_row = min_row
        self.max_row = max_row


    def __repr__(self):
        return str(self)


    def __str__(self):
        fmt = u"{0}!${1}${2}:${3}${4}"
        if (self.min_col == self.max_col
            and self.min_row == self.max_row):
            fmt = u"{0}!${1}${2}"
        return fmt.format(self.sheetname,
                          get_column_letter(self.min_col), self.min_row,
                          get_column_letter(self.max_col), self.max_row
                          )


    __str__ = __str__


    def __len__(self):
        if self.min_row == self.max_row:
            return 1 + self.max_col - self.min_col
        return 1 + self.max_row - self.min_row


    def __eq__(self, other):
        return str(self) == str(other)


    @property
    def rows(self):
        """
        Return all rows in the range
        """
        for row in range(self.min_row, self.max_row+1):
            yield Reference(self.worksheet, self.min_col, row, self.max_col, row)


    @property
    def cols(self):
        """
        Return all columns in the range
        """
        for col in range(self.min_col, self.max_col+1):
            yield Reference(self.worksheet, col, self.min_row, col, self.max_row)


    def pop(self):
        """
        Return and remove the first cell
        """
        cell = "{0}{1}".format(get_column_letter(self.min_col), self.min_row)
        if self.min_row == self.max_row:
            self.min_col += 1
        else:
            self.min_row += 1
        return cell


    @property
    def sheetname(self):
        return quote_sheetname(self.worksheet.title)
```
