## Supplementary software v0.2.1 for "Virtual control arms for paediatric myopia trials: external validation of axial-elongation models": scatter_chart.py

```
# Copyright (c) 2010-2024 openpyxl

from openpyxl.descriptors.serialisable import Serialisable
from openpyxl.descriptors import (
    Typed,
    Sequence,
    Alias
)
from openpyxl.descriptors.excel import ExtensionList
from openpyxl.descriptors.nested import (
    NestedNoneSet,
    NestedBool,
)

from ._chart import ChartBase
from .axis import NumericAxis, TextAxis
from .series import XYSeries
from .label import DataLabelList


class ScatterChart(ChartBase):

    tagname = "scatterChart"

    scatterStyle = NestedNoneSet(values=(['line', 'lineMarker', 'marker', 'smooth', 'smoothMarker']))
    varyColors = NestedBool(allow_none=True)
    ser = Sequence(expected_type=XYSeries, allow_none=True)
    dLbls = Typed(expected_type=DataLabelList, allow_none=True)
    dataLabels = Alias("dLbls")
    extLst = Typed(expected_type=ExtensionList, allow_none=True)

    x_axis = Typed(expected_type=(NumericAxis, TextAxis))
    y_axis = Typed(expected_type=NumericAxis)

    _series_type = "scatter"

    __elements__ = ('scatterStyle', 'varyColors', 'ser', 'dLbls', 'axId',)

    def __init__(self,
                 scatterStyle=None,
                 varyColors=None,
                 ser=(),
                 dLbls=None,
                 extLst=None,
                 **kw
                ):
        self.scatterStyle = scatterStyle
        self.varyColors = varyColors
        self.ser = ser
        self.dLbls = dLbls
        self.x_axis = NumericAxis(axId=10, crossAx=20)
        self.y_axis = NumericAxis(axId=20, crossAx=10)
        super().__init__(**kw)
```
