## Supplementary software v0.2.1 for "Virtual control arms for paediatric myopia trials: external validation of axial-elongation models": series.py

```
# Copyright (c) 2010-2024 openpyxl


from openpyxl.descriptors.serialisable import Serialisable
from openpyxl.descriptors import (
    Typed,
    String,
    Integer,
    Bool,
    Alias,
    Sequence,
)
from openpyxl.descriptors.excel import ExtensionList
from openpyxl.descriptors.nested import (
    NestedInteger,
    NestedBool,
    NestedNoneSet,
    NestedText,
)

from .shapes import GraphicalProperties
from .data_source import (
    AxDataSource,
    NumDataSource,
    NumRef,
    StrRef,
)
from .error_bar import ErrorBars
from .label import DataLabelList
from .marker import DataPoint, PictureOptions, Marker
from .trendline import Trendline

attribute_mapping = {
    'area': ('idx', 'order', 'tx', 'spPr', 'pictureOptions', 'dPt', 'dLbls', 'errBars',
             'trendline', 'cat', 'val',),
    'bar':('idx', 'order','tx', 'spPr', 'invertIfNegative', 'pictureOptions', 'dPt',
           'dLbls', 'trendline', 'errBars', 'cat', 'val', 'shape'),
    'bubble':('idx','order', 'tx', 'spPr', 'invertIfNegative', 'dPt', 'dLbls',
              'trendline', 'errBars', 'xVal', 'yVal', 'bubbleSize', 'bubble3D'),
    'line':('idx', 'order', 'tx', 'spPr', 'marker', 'dPt', 'dLbls', 'trendline',
            'errBars', 'cat', 'val', 'smooth'),
    'pie':('idx', 'order', 'tx', 'spPr', 'explosion', 'dPt', 'dLbls', 'cat', 'val'),
    'radar':('idx', 'order', 'tx', 'spPr', 'marker', 'dPt', 'dLbls', 'cat', 'val'),
    'scatter':('idx', 'order', 'tx', 'spPr', 'marker', 'dPt', 'dLbls', 'trendline',
               'errBars', 'xVal', 'yVal', 'smooth'),
    'surface':('idx', 'order', 'tx', 'spPr', 'cat', 'val'),
                     }


class SeriesLabel(Serialisable):

    tagname = "tx"

    strRef = Typed(expected_type=StrRef, allow_none=True)
    v = NestedText(expected_type=str, allow_none=True)
    value = Alias('v')

    __elements__ = ('strRef', 'v')

    def __init__(self,
                 strRef=None,
                 v=None):
        self.strRef = strRef
        self.v = v


class Series(Serialisable):

    """
    Generic series object. Should not be instantiated directly.
    User the chart.Series factory instead.
    """

    tagname = "ser"

    idx = NestedInteger()
    order = NestedInteger()
    tx = Typed(expected_type=SeriesLabel, allow_none=True)
    title = Alias('tx')
    spPr = Typed(expected_type=GraphicalProperties, allow_none=True)
    graphicalProperties = Alias('spPr')

    # area chart
    pictureOptions = Typed(expected_type=PictureOptions, allow_none=True)
    dPt = Sequence(expected_type=DataPoint, allow_none=True)
    data_points = Alias("dPt")
    dLbls = Typed(expected_type=DataLabelList, allow_none=True)
    labels = Alias("dLbls")
    trendline = Typed(expected_type=Trendline, allow_none=True)
    errBars = Typed(expected_type=ErrorBars, allow_none=True)
    cat = Typed(expected_type=AxDataSource, allow_none=True)
    identifiers = Alias("cat")
    val = Typed(expected_type=NumDataSource, allow_none=True)
    extLst = Typed(expected_type=ExtensionList, allow_none=True)

    #bar chart
    invertIfNegative = NestedBool(allow_none=True)
    shape = NestedNoneSet(values=(['cone', 'coneToMax', 'box', 'cylinder', 'pyramid', 'pyramidToMax']))

    #bubble chart
    xVal = Typed(expected_type=AxDataSource, allow_none=True)
    yVal = Typed(expected_type=NumDataSource, allow_none=True)
    bubbleSize = Typed(expected_type=NumDataSource, allow_none=True)
    zVal = Alias("bubbleSize")
    bubble3D = NestedBool(allow_none=True)

    #line chart
    marker = Typed(expected_type=Marker, allow_none=True)
    smooth = NestedBool(allow_none=True)

    #pie chart
    explosion = NestedInteger(allow_none=True)

    __elements__ = ()


    def __init__(self,
                 idx=0,
                 order=0,
                 tx=None,
                 spPr=None,
                 pictureOptions=None,
                 dPt=(),
                 dLbls=None,
                 trendline=None,
                 errBars=None,
                 cat=None,
                 val=None,
                 invertIfNegative=None,
                 shape=None,
                 xVal=None,
                 yVal=None,
                 bubbleSize=None,
                 bubble3D=None,
                 marker=None,
                 smooth=None,
                 explosion=None,
                 extLst=None,
                ):
        self.idx = idx
        self.order = order
        self.tx = tx
        if spPr is None:
            spPr = GraphicalProperties()
        self.spPr = spPr
        self.pictureOptions = pictureOptions
        self.dPt = dPt
        self.dLbls = dLbls
        self.trendline = trendline
        self.errBars = errBars
        self.cat = cat
        self.val = val
        self.invertIfNegative = invertIfNegative
        self.shape = shape
        self.xVal = xVal
        self.yVal = yVal
        self.bubbleSize = bubbleSize
        self.bubble3D = bubble3D
        if marker is None:
            marker = Marker()
        self.marker = marker
        self.smooth = smooth
        self.explosion = explosion


    def to_tree(self, tagname=None, idx=None):
        """The index can need rebasing"""
        if idx is not None:
            if self.order == self.idx:
                self.order = idx # rebase the order if the index has been rebased
            self.idx = idx
        return super().to_tree(tagname)


class XYSeries(Series):

    """Dedicated series for charts that have x and y series"""

    idx = Series.idx
    order = Series.order
    tx = Series.tx
    spPr = Series.spPr

    dPt = Series.dPt
    dLbls = Series.dLbls
    trendline = Series.trendline
    errBars = Series.errBars
    xVal = Series.xVal
    yVal = Series.yVal

    invertIfNegative = Series.invertIfNegative

    bubbleSize = Series.bubbleSize
    bubble3D = Series.bubble3D

    marker = Series.marker
    smooth = Series.smooth
```
