## Supplementary software v0.2.1 for "Virtual control arms for paediatric myopia trials: external validation of axial-elongation models": series_factory.py

```
# Copyright (c) 2010-2024 openpyxl

from .data_source import NumDataSource, NumRef, AxDataSource
from .reference import Reference
from .series import Series, XYSeries, SeriesLabel, StrRef
from  openpyxl.utils import rows_from_range, quote_sheetname


def SeriesFactory(values, xvalues=None, zvalues=None, title=None, title_from_data=False):
    """
    Convenience Factory for creating chart data series.
    """

    if not isinstance(values, Reference):
        values = Reference(range_string=values)

    if title_from_data:
        cell = values.pop()
        title = u"{0}!{1}".format(values.sheetname, cell)
        title = SeriesLabel(strRef=StrRef(title))
    elif title is not None:
        title = SeriesLabel(v=title)

    source = NumDataSource(numRef=NumRef(f=values))
    if xvalues is not None:
        if not isinstance(xvalues, Reference):
            xvalues = Reference(range_string=xvalues)
        series = XYSeries()
        series.yVal = source
        series.xVal = AxDataSource(numRef=NumRef(f=xvalues))
        if zvalues is not None:
            if not isinstance(zvalues, Reference):
                zvalues = Reference(range_string=zvalues)
            series.zVal = NumDataSource(NumRef(f=zvalues))
    else:
        series = Series()
        series.val = source

    if title is not None:
        series.title = title
    return series
```
