## Supplementary software v0.2.1 for "Virtual control arms for paediatric myopia trials: external validation of axial-elongation models": shapes.py

```
# Copyright (c) 2010-2024 openpyxl

from openpyxl.descriptors.serialisable import Serialisable
from openpyxl.descriptors import (
    Typed,
    Alias
)
from openpyxl.descriptors.nested import (
    EmptyTag
)
from openpyxl.drawing.colors import ColorChoiceDescriptor
from openpyxl.drawing.fill import *
from openpyxl.drawing.line import LineProperties
from openpyxl.drawing.geometry import (
    Shape3D,
    Scene3D,
    Transform2D,
    CustomGeometry2D,
    PresetGeometry2D,
)


class GraphicalProperties(Serialisable):

    """
    Somewhat vaguely 21.2.2.197 says this:

    This element specifies the formatting for the parent chart element. The
    custGeom, prstGeom, scene3d, and xfrm elements are not supported. The
    bwMode attribute is not supported.

    This doesn't leave much. And the element is used in different places.
    """

    tagname = "spPr"

    bwMode = NoneSet(values=(['clr', 'auto', 'gray', 'ltGray', 'invGray',
                          'grayWhite', 'blackGray', 'blackWhite', 'black', 'white', 'hidden']
                         )
                 )

    xfrm = Typed(expected_type=Transform2D, allow_none=True)
    transform = Alias('xfrm')
    custGeom = Typed(expected_type=CustomGeometry2D, allow_none=True) # either or
    prstGeom = Typed(expected_type=PresetGeometry2D, allow_none=True)

    # fills one of
    noFill = EmptyTag(namespace=DRAWING_NS)
    solidFill = ColorChoiceDescriptor()
    gradFill = Typed(expected_type=GradientFillProperties, allow_none=True)
    pattFill = Typed(expected_type=PatternFillProperties, allow_none=True)

    ln = Typed(expected_type=LineProperties, allow_none=True)
    line = Alias('ln')
    scene3d = Typed(expected_type=Scene3D, allow_none=True)
    sp3d = Typed(expected_type=Shape3D, allow_none=True)
    shape3D = Alias('sp3d')
    extLst = Typed(expected_type=OfficeArtExtensionList, allow_none=True)

    __elements__ = ('xfrm', 'prstGeom', 'noFill', 'solidFill', 'gradFill', 'pattFill',
                    'ln', 'scene3d', 'sp3d')

    def __init__(self,
                 bwMode=None,
                 xfrm=None,
                 noFill=None,
                 solidFill=None,
                 gradFill=None,
                 pattFill=None,
                 ln=None,
                 scene3d=None,
                 custGeom=None,
                 prstGeom=None,
                 sp3d=None,
                 extLst=None,
                ):
        self.bwMode = bwMode
        self.xfrm = xfrm
        self.noFill = noFill
        self.solidFill = solidFill
        self.gradFill = gradFill
        self.pattFill = pattFill
        if ln is None:
            ln = LineProperties()
        self.ln = ln
        self.custGeom = custGeom
        self.prstGeom = prstGeom
        self.scene3d = scene3d
        self.sp3d = sp3d
```
