## Supplementary software v0.2.1 for "Virtual control arms for paediatric myopia trials: external validation of axial-elongation models": stock_chart.py

```
# Copyright (c) 2010-2024 openpyxl

from openpyxl.descriptors.serialisable import Serialisable
from openpyxl.descriptors import (
    Typed,
    Sequence,
    Alias,
)
from openpyxl.descriptors.excel import ExtensionList

from ._chart import ChartBase
from .axis import TextAxis, NumericAxis, ChartLines
from .updown_bars import UpDownBars
from .label import DataLabelList
from .series import Series


class StockChart(ChartBase):

    tagname = "stockChart"

    ser = Sequence(expected_type=Series) #min 3, max4
    dLbls = Typed(expected_type=DataLabelList, allow_none=True)
    dataLabels = Alias('dLbls')
    dropLines = Typed(expected_type=ChartLines, allow_none=True)
    hiLowLines = Typed(expected_type=ChartLines, allow_none=True)
    upDownBars = Typed(expected_type=UpDownBars, allow_none=True)
    extLst = Typed(expected_type=ExtensionList, allow_none=True)

    x_axis = Typed(expected_type=TextAxis)
    y_axis = Typed(expected_type=NumericAxis)

    _series_type = "line"

    __elements__ = ('ser', 'dLbls', 'dropLines', 'hiLowLines', 'upDownBars',
                    'axId')

    def __init__(self,
                 ser=(),
                 dLbls=None,
                 dropLines=None,
                 hiLowLines=None,
                 upDownBars=None,
                 extLst=None,
                 **kw
                ):
        self.ser = ser
        self.dLbls = dLbls
        self.dropLines = dropLines
        self.hiLowLines = hiLowLines
        self.upDownBars = upDownBars
        self.x_axis = TextAxis()
        self.y_axis = NumericAxis()
        super().__init__(**kw)
```
