## Supplementary software v0.2.1 for "Virtual control arms for paediatric myopia trials: external validation of axial-elongation models": surface_chart.py

```
# Copyright (c) 2010-2024 openpyxl

from openpyxl.descriptors.serialisable import Serialisable
from openpyxl.descriptors import (
    Typed,
    Integer,
    Bool,
    Alias,
    Sequence,
)
from openpyxl.descriptors.excel import ExtensionList
from openpyxl.descriptors.nested import (
    NestedInteger,
    NestedBool,
)

from ._chart import ChartBase
from ._3d import _3DBase
from .axis import TextAxis, NumericAxis, SeriesAxis
from .shapes import GraphicalProperties
from .series import Series


class BandFormat(Serialisable):

    tagname = "bandFmt"

    idx = NestedInteger()
    spPr = Typed(expected_type=GraphicalProperties, allow_none=True)
    graphicalProperties = Alias("spPr")

    __elements__ = ('idx', 'spPr')

    def __init__(self,
                 idx=0,
                 spPr=None,
                ):
        self.idx = idx
        self.spPr = spPr


class BandFormatList(Serialisable):

    tagname = "bandFmts"

    bandFmt = Sequence(expected_type=BandFormat, allow_none=True)

    __elements__ = ('bandFmt',)

    def __init__(self,
                 bandFmt=(),
                ):
        self.bandFmt = bandFmt


class _SurfaceChartBase(ChartBase):

    wireframe = NestedBool(allow_none=True)
    ser = Sequence(expected_type=Series, allow_none=True)
    bandFmts = Typed(expected_type=BandFormatList, allow_none=True)

    _series_type = "surface"

    __elements__ = ('wireframe', 'ser', 'bandFmts')

    def __init__(self,
                 wireframe=None,
                 ser=(),
                 bandFmts=None,
                 **kw
                ):
        self.wireframe = wireframe
        self.ser = ser
        self.bandFmts = bandFmts
        super().__init__(**kw)


class SurfaceChart3D(_SurfaceChartBase, _3DBase):

    tagname = "surface3DChart"

    wireframe = _SurfaceChartBase.wireframe
    ser = _SurfaceChartBase.ser
    bandFmts = _SurfaceChartBase.bandFmts

    extLst = Typed(expected_type=ExtensionList, allow_none=True)

    x_axis = Typed(expected_type=TextAxis)
    y_axis = Typed(expected_type=NumericAxis)
    z_axis = Typed(expected_type=SeriesAxis)

    __elements__ = _SurfaceChartBase.__elements__ + ('axId',)

    def __init__(self, **kw):
        self.x_axis = TextAxis()
        self.y_axis = NumericAxis()
        self.z_axis = SeriesAxis()
        super(SurfaceChart3D, self).__init__(**kw)


class SurfaceChart(SurfaceChart3D):

    tagname = "surfaceChart"

    wireframe = _SurfaceChartBase.wireframe
    ser = _SurfaceChartBase.ser
    bandFmts = _SurfaceChartBase.bandFmts

    extLst = Typed(expected_type=ExtensionList, allow_none=True)

    __elements__ = SurfaceChart3D.__elements__

    def __init__(self, **kw):
        super().__init__(**kw)
        self.y_axis.delete = True
        self.view3D.x_rotation = 90
        self.view3D.y_rotation = 0
        self.view3D.perspective = False
        self.view3D.right_angle_axes = False
```
