## Supplementary software v0.2.1 for "Virtual control arms for paediatric myopia trials: external validation of axial-elongation models": text.py

```
# Copyright (c) 2010-2024 openpyxl
from openpyxl.descriptors.serialisable import Serialisable
from openpyxl.descriptors import (
    Typed,
    Alias,
    Sequence,
)


from openpyxl.drawing.text import (
    RichTextProperties,
    ListStyle,
    Paragraph,
)

from .data_source import StrRef


class RichText(Serialisable):

    """
    From the specification: 21.2.2.216

    This element specifies text formatting. The lstStyle element is not supported.
    """

    tagname = "rich"

    bodyPr = Typed(expected_type=RichTextProperties)
    properties = Alias("bodyPr")
    lstStyle = Typed(expected_type=ListStyle, allow_none=True)
    p = Sequence(expected_type=Paragraph)
    paragraphs = Alias('p')

    __elements__ = ("bodyPr", "lstStyle", "p")

    def __init__(self,
                 bodyPr=None,
                 lstStyle=None,
                 p=None,
                ):
        if bodyPr is None:
            bodyPr = RichTextProperties()
        self.bodyPr = bodyPr
        self.lstStyle = lstStyle
        if p is None:
            p = [Paragraph()]
        self.p = p


class Text(Serialisable):

    """
    The value can be either a cell reference or a text element
    If both are present then the reference will be used.
    """

    tagname = "tx"

    strRef = Typed(expected_type=StrRef, allow_none=True)
    rich = Typed(expected_type=RichText, allow_none=True)

    __elements__ = ("strRef", "rich")

    def __init__(self,
                 strRef=None,
                 rich=None
                 ):
        self.strRef = strRef
        if rich is None:
            rich = RichText()
        self.rich = rich


    def to_tree(self, tagname=None, idx=None, namespace=None):
        if self.strRef and self.rich:
            self.rich = None # can only have one
        return super().to_tree(tagname, idx, namespace)
```
