## Supplementary software v0.2.1 for "Virtual control arms for paediatric myopia trials: external validation of axial-elongation models": title.py

```
# Copyright (c) 2010-2024 openpyxl

from openpyxl.descriptors.serialisable import Serialisable
from openpyxl.descriptors import (
    Typed,
    Alias,
)

from openpyxl.descriptors.excel import ExtensionList
from openpyxl.descriptors.nested import NestedBool

from .text import Text, RichText
from .layout import Layout
from .shapes import GraphicalProperties

from openpyxl.drawing.text import (
    Paragraph,
    RegularTextRun,
    LineBreak,
    ParagraphProperties,
    CharacterProperties,
)


class Title(Serialisable):
    tagname = "title"

    tx = Typed(expected_type=Text, allow_none=True)
    text = Alias('tx')
    layout = Typed(expected_type=Layout, allow_none=True)
    overlay = NestedBool(allow_none=True)
    spPr = Typed(expected_type=GraphicalProperties, allow_none=True)
    graphicalProperties = Alias('spPr')
    txPr = Typed(expected_type=RichText, allow_none=True)
    body = Alias('txPr')
    extLst = Typed(expected_type=ExtensionList, allow_none=True)

    __elements__ = ('tx', 'layout', 'overlay', 'spPr', 'txPr')

    def __init__(self,
                 tx=None,
                 layout=None,
                 overlay=None,
                 spPr=None,
                 txPr=None,
                 extLst=None,
                ):
        if tx is None:
            tx = Text()
        self.tx = tx
        self.layout = layout
        self.overlay = overlay
        self.spPr = spPr
        self.txPr = txPr


def title_maker(text):
    title = Title()
    paraprops = ParagraphProperties()
    paraprops.defRPr = CharacterProperties()
    paras = [Paragraph(r=[RegularTextRun(t=s)], pPr=paraprops) for s in text.split("\n")]

    title.tx.rich.paragraphs = paras
    return title


class TitleDescriptor(Typed):

    expected_type = Title
    allow_none = True

    def __set__(self, instance, value):
        if isinstance(value, str):
            value = title_maker(value)
        super().__set__(instance, value)
```
