## Supplementary software v0.2.1 for "Virtual control arms for paediatric myopia trials: external validation of axial-elongation models": trendline.py

```
# Copyright (c) 2010-2024 openpyxl

from openpyxl.descriptors.serialisable import Serialisable
from openpyxl.descriptors import (
    Typed,
    String,
    Alias
)
from openpyxl.descriptors.excel import ExtensionList
from openpyxl.descriptors.nested import (
    NestedBool,
    NestedInteger,
    NestedFloat,
    NestedSet
)

from .data_source import NumFmt
from .shapes import GraphicalProperties
from .text import RichText, Text
from .layout import Layout


class TrendlineLabel(Serialisable):

    tagname = "trendlineLbl"

    layout = Typed(expected_type=Layout, allow_none=True)
    tx = Typed(expected_type=Text, allow_none=True)
    numFmt = Typed(expected_type=NumFmt, allow_none=True)
    spPr = Typed(expected_type=GraphicalProperties, allow_none=True)
    graphicalProperties = Alias("spPr")
    txPr = Typed(expected_type=RichText, allow_none=True)
    textProperties = Alias("txPr")
    extLst = Typed(expected_type=ExtensionList, allow_none=True)

    __elements__ = ('layout', 'tx', 'numFmt', 'spPr', 'txPr')

    def __init__(self,
                 layout=None,
                 tx=None,
                 numFmt=None,
                 spPr=None,
                 txPr=None,
                 extLst=None,
                ):
        self.layout = layout
        self.tx = tx
        self.numFmt = numFmt
        self.spPr = spPr
        self.txPr = txPr


class Trendline(Serialisable):

    tagname = "trendline"

    name = String(allow_none=True)
    spPr = Typed(expected_type=GraphicalProperties, allow_none=True)
    graphicalProperties = Alias('spPr')
    trendlineType = NestedSet(values=(['exp', 'linear', 'log', 'movingAvg', 'poly', 'power']))
    order = NestedInteger(allow_none=True)
    period = NestedInteger(allow_none=True)
    forward = NestedFloat(allow_none=True)
    backward = NestedFloat(allow_none=True)
    intercept = NestedFloat(allow_none=True)
    dispRSqr = NestedBool(allow_none=True)
    dispEq = NestedBool(allow_none=True)
    trendlineLbl = Typed(expected_type=TrendlineLabel, allow_none=True)
    extLst = Typed(expected_type=ExtensionList, allow_none=True)

    __elements__ = ('spPr', 'trendlineType', 'order', 'period', 'forward',
                    'backward', 'intercept', 'dispRSqr', 'dispEq', 'trendlineLbl')

    def __init__(self,
                 name=None,
                 spPr=None,
                 trendlineType='linear',
                 order=None,
                 period=None,
                 forward=None,
                 backward=None,
                 intercept=None,
                 dispRSqr=None,
                 dispEq=None,
                 trendlineLbl=None,
                 extLst=None,
                ):
        self.name = name
        self.spPr = spPr
        self.trendlineType = trendlineType
        self.order = order
        self.period = period
        self.forward = forward
        self.backward = backward
        self.intercept = intercept
        self.dispRSqr = dispRSqr
        self.dispEq = dispEq
        self.trendlineLbl = trendlineLbl
```
