## Supplementary software v0.2.1 for "Virtual control arms for paediatric myopia trials: external validation of axial-elongation models": updown_bars.py

```
# Copyright (c) 2010-2024 openpyxl

from openpyxl.descriptors.serialisable import Serialisable
from openpyxl.descriptors import Typed
from openpyxl.descriptors.excel import ExtensionList

from .shapes import GraphicalProperties
from .axis import ChartLines
from .descriptors import NestedGapAmount


class UpDownBars(Serialisable):

    tagname = "upbars"

    gapWidth = NestedGapAmount()
    upBars = Typed(expected_type=ChartLines, allow_none=True)
    downBars = Typed(expected_type=ChartLines, allow_none=True)
    extLst = Typed(expected_type=ExtensionList, allow_none=True)

    __elements__ = ('gapWidth', 'upBars', 'downBars')

    def __init__(self,
                 gapWidth=150,
                 upBars=None,
                 downBars=None,
                 extLst=None,
                ):
        self.gapWidth = gapWidth
        self.upBars = upBars
        self.downBars = downBars
```
