## Supplementary software v0.2.1 for "Virtual control arms for paediatric myopia trials: external validation of axial-elongation models": chartsheet.py

```
# Copyright (c) 2010-2024 openpyxl


from openpyxl.descriptors import Typed, Set, Alias
from openpyxl.descriptors.excel import ExtensionList
from openpyxl.descriptors.serialisable import Serialisable
from openpyxl.drawing.spreadsheet_drawing import (
    AbsoluteAnchor,
    SpreadsheetDrawing,
)
from openpyxl.worksheet.page import (
    PageMargins,
    PrintPageSetup
)
from openpyxl.worksheet.drawing import Drawing
from openpyxl.worksheet.header_footer import HeaderFooter
from openpyxl.workbook.child import _WorkbookChild
from openpyxl.xml.constants import SHEET_MAIN_NS, REL_NS

from .relation import DrawingHF, SheetBackgroundPicture
from .properties import ChartsheetProperties
from .protection import ChartsheetProtection
from .views import ChartsheetViewList
from .custom import CustomChartsheetViews
from .publish import WebPublishItems


class Chartsheet(_WorkbookChild, Serialisable):

    tagname = "chartsheet"
    _default_title = "Chart"
    _rel_type = "chartsheet"
    _path = "/xl/chartsheets/sheet{0}.xml"
    mime_type = "application/vnd.openxmlformats-officedocument.spreadsheetml.chartsheet+xml"

    sheetPr = Typed(expected_type=ChartsheetProperties, allow_none=True)
    sheetViews = Typed(expected_type=ChartsheetViewList)
    sheetProtection = Typed(expected_type=ChartsheetProtection, allow_none=True)
    customSheetViews = Typed(expected_type=CustomChartsheetViews, allow_none=True)
    pageMargins = Typed(expected_type=PageMargins, allow_none=True)
    pageSetup = Typed(expected_type=PrintPageSetup, allow_none=True)
    drawing = Typed(expected_type=Drawing, allow_none=True)
    drawingHF = Typed(expected_type=DrawingHF, allow_none=True)
    picture = Typed(expected_type=SheetBackgroundPicture, allow_none=True)
    webPublishItems = Typed(expected_type=WebPublishItems, allow_none=True)
    extLst = Typed(expected_type=ExtensionList, allow_none=True)
    sheet_state = Set(values=('visible', 'hidden', 'veryHidden'))
    headerFooter = Typed(expected_type=HeaderFooter)
    HeaderFooter = Alias('headerFooter')

    __elements__ = (
        'sheetPr', 'sheetViews', 'sheetProtection', 'customSheetViews',
        'pageMargins', 'pageSetup', 'headerFooter', 'drawing', 'drawingHF',
        'picture', 'webPublishItems')

    __attrs__ = ()

    def __init__(self,
                 sheetPr=None,
                 sheetViews=None,
                 sheetProtection=None,
                 customSheetViews=None,
                 pageMargins=None,
                 pageSetup=None,
                 headerFooter=None,
                 drawing=None,
                 drawingHF=None,
                 picture=None,
                 webPublishItems=None,
                 extLst=None,
                 parent=None,
                 title="",
                 sheet_state='visible',
                 ):
        super().__init__(parent, title)
        self._charts = []
        self.sheetPr = sheetPr
        if sheetViews is None:
            sheetViews = ChartsheetViewList()
        self.sheetViews = sheetViews
        self.sheetProtection = sheetProtection
        self.customSheetViews = customSheetViews
        self.pageMargins = pageMargins
        self.pageSetup = pageSetup
        if headerFooter is not None:
            self.headerFooter = headerFooter
        self.drawing = Drawing("rId1")
        self.drawingHF = drawingHF
        self.picture = picture
        self.webPublishItems = webPublishItems
        self.sheet_state = sheet_state


    def add_chart(self, chart):
        chart.anchor = AbsoluteAnchor()
        self._charts.append(chart)


    def to_tree(self):
        self._drawing = SpreadsheetDrawing()
        self._drawing.charts = self._charts
        tree = super().to_tree()
        if not self.headerFooter:
            el = tree.find('headerFooter')
            tree.remove(el)
        tree.set("xmlns", SHEET_MAIN_NS)
        return tree
```
