## Supplementary software v0.2.1 for "Virtual control arms for paediatric myopia trials: external validation of axial-elongation models": custom.py

```
# Copyright (c) 2010-2024 openpyxl

from openpyxl.worksheet.header_footer import HeaderFooter

from openpyxl.descriptors import (
    Bool,
    Integer,
    Set,
    Typed,
    Sequence
)
from openpyxl.descriptors.excel import Guid
from openpyxl.descriptors.serialisable import Serialisable
from openpyxl.worksheet.page import (
    PageMargins,
    PrintPageSetup
)


class CustomChartsheetView(Serialisable):
    tagname = "customSheetView"

    guid = Guid()
    scale = Integer()
    state = Set(values=(['visible', 'hidden', 'veryHidden']))
    zoomToFit = Bool(allow_none=True)
    pageMargins = Typed(expected_type=PageMargins, allow_none=True)
    pageSetup = Typed(expected_type=PrintPageSetup, allow_none=True)
    headerFooter = Typed(expected_type=HeaderFooter, allow_none=True)

    __elements__ = ('pageMargins', 'pageSetup', 'headerFooter')

    def __init__(self,
                 guid=None,
                 scale=None,
                 state='visible',
                 zoomToFit=None,
                 pageMargins=None,
                 pageSetup=None,
                 headerFooter=None,
                 ):
        self.guid = guid
        self.scale = scale
        self.state = state
        self.zoomToFit = zoomToFit
        self.pageMargins = pageMargins
        self.pageSetup = pageSetup
        self.headerFooter = headerFooter


class CustomChartsheetViews(Serialisable):
    tagname = "customSheetViews"

    customSheetView = Sequence(expected_type=CustomChartsheetView, allow_none=True)

    __elements__ = ('customSheetView',)

    def __init__(self,
                 customSheetView=None,
                 ):
        self.customSheetView = customSheetView
```
