## Supplementary software v0.2.1 for "Virtual control arms for paediatric myopia trials: external validation of axial-elongation models": properties.py

```
# Copyright (c) 2010-2024 openpyxl

from openpyxl.descriptors import (
    Bool,
    String,
    Typed
)
from openpyxl.descriptors.serialisable import Serialisable
from openpyxl.styles import Color


class ChartsheetProperties(Serialisable):
    tagname = "sheetPr"

    published = Bool(allow_none=True)
    codeName = String(allow_none=True)
    tabColor = Typed(expected_type=Color, allow_none=True)

    __elements__ = ('tabColor',)

    def __init__(self,
                 published=None,
                 codeName=None,
                 tabColor=None,
                 ):
        self.published = published
        self.codeName = codeName
        self.tabColor = tabColor
```
