## Supplementary software v0.2.1 for "Virtual control arms for paediatric myopia trials: external validation of axial-elongation models": protection.py

```
import hashlib

from openpyxl.descriptors import (Bool, Integer, String)
from openpyxl.descriptors.excel import Base64Binary
from openpyxl.descriptors.serialisable import Serialisable

from openpyxl.worksheet.protection import (
    hash_password,
    _Protected
)


class ChartsheetProtection(Serialisable, _Protected):
    tagname = "sheetProtection"

    algorithmName = String(allow_none=True)
    hashValue = Base64Binary(allow_none=True)
    saltValue = Base64Binary(allow_none=True)
    spinCount = Integer(allow_none=True)
    content = Bool(allow_none=True)
    objects = Bool(allow_none=True)

    __attrs__ = ("content", "objects", "password", "hashValue", "spinCount", "saltValue", "algorithmName")

    def __init__(self,
                 content=None,
                 objects=None,
                 hashValue=None,
                 spinCount=None,
                 saltValue=None,
                 algorithmName=None,
                 password=None,
                 ):
        self.content = content
        self.objects = objects
        self.hashValue = hashValue
        self.spinCount = spinCount
        self.saltValue = saltValue
        self.algorithmName = algorithmName
        if password is not None:
            self.password = password
```
