## Supplementary software v0.2.1 for "Virtual control arms for paediatric myopia trials: external validation of axial-elongation models": publish.py

```
# Copyright (c) 2010-2024 openpyxl

from openpyxl.descriptors import (
    Bool,
    Integer,
    String,
    Set,
    Sequence
)
from openpyxl.descriptors.serialisable import Serialisable


class WebPublishItem(Serialisable):
    tagname = "webPublishItem"

    id = Integer()
    divId = String()
    sourceType = Set(values=(['sheet', 'printArea', 'autoFilter', 'range', 'chart', 'pivotTable', 'query', 'label']))
    sourceRef = String()
    sourceObject = String(allow_none=True)
    destinationFile = String()
    title = String(allow_none=True)
    autoRepublish = Bool(allow_none=True)

    def __init__(self,
                 id=None,
                 divId=None,
                 sourceType=None,
                 sourceRef=None,
                 sourceObject=None,
                 destinationFile=None,
                 title=None,
                 autoRepublish=None,
                 ):
        self.id = id
        self.divId = divId
        self.sourceType = sourceType
        self.sourceRef = sourceRef
        self.sourceObject = sourceObject
        self.destinationFile = destinationFile
        self.title = title
        self.autoRepublish = autoRepublish


class WebPublishItems(Serialisable):
    tagname = "WebPublishItems"

    count = Integer(allow_none=True)
    webPublishItem = Sequence(expected_type=WebPublishItem, )

    __elements__ = ('webPublishItem',)

    def __init__(self,
                 count=None,
                 webPublishItem=None,
                 ):
        self.count = len(webPublishItem)
        self.webPublishItem = webPublishItem
```
