## Supplementary software v0.2.1 for "Virtual control arms for paediatric myopia trials: external validation of axial-elongation models": relation.py

```
# Copyright (c) 2010-2024 openpyxl

from openpyxl.descriptors import (
    Integer,
    Alias
)
from openpyxl.descriptors.excel import Relation
from openpyxl.descriptors.serialisable import Serialisable


class SheetBackgroundPicture(Serialisable):
    tagname = "picture"
    id = Relation()

    def __init__(self, id):
        self.id = id


class DrawingHF(Serialisable):
    id = Relation()
    lho = Integer(allow_none=True)
    leftHeaderOddPages = Alias('lho')
    lhe = Integer(allow_none=True)
    leftHeaderEvenPages = Alias('lhe')
    lhf = Integer(allow_none=True)
    leftHeaderFirstPage = Alias('lhf')
    cho = Integer(allow_none=True)
    centerHeaderOddPages = Alias('cho')
    che = Integer(allow_none=True)
    centerHeaderEvenPages = Alias('che')
    chf = Integer(allow_none=True)
    centerHeaderFirstPage = Alias('chf')
    rho = Integer(allow_none=True)
    rightHeaderOddPages = Alias('rho')
    rhe = Integer(allow_none=True)
    rightHeaderEvenPages = Alias('rhe')
    rhf = Integer(allow_none=True)
    rightHeaderFirstPage = Alias('rhf')
    lfo = Integer(allow_none=True)
    leftFooterOddPages = Alias('lfo')
    lfe = Integer(allow_none=True)
    leftFooterEvenPages = Alias('lfe')
    lff = Integer(allow_none=True)
    leftFooterFirstPage = Alias('lff')
    cfo = Integer(allow_none=True)
    centerFooterOddPages = Alias('cfo')
    cfe = Integer(allow_none=True)
    centerFooterEvenPages = Alias('cfe')
    cff = Integer(allow_none=True)
    centerFooterFirstPage = Alias('cff')
    rfo = Integer(allow_none=True)
    rightFooterOddPages = Alias('rfo')
    rfe = Integer(allow_none=True)
    rightFooterEvenPages = Alias('rfe')
    rff = Integer(allow_none=True)
    rightFooterFirstPage = Alias('rff')

    def __init__(self,
                 id=None,
                 lho=None,
                 lhe=None,
                 lhf=None,
                 cho=None,
                 che=None,
                 chf=None,
                 rho=None,
                 rhe=None,
                 rhf=None,
                 lfo=None,
                 lfe=None,
                 lff=None,
                 cfo=None,
                 cfe=None,
                 cff=None,
                 rfo=None,
                 rfe=None,
                 rff=None,
                 ):
        self.id = id
        self.lho = lho
        self.lhe = lhe
        self.lhf = lhf
        self.cho = cho
        self.che = che
        self.chf = chf
        self.rho = rho
        self.rhe = rhe
        self.rhf = rhf
        self.lfo = lfo
        self.lfe = lfe
        self.lff = lff
        self.cfo = cfo
        self.cfe = cfe
        self.cff = cff
        self.rfo = rfo
        self.rfe = rfe
        self.rff = rff
```
