## Supplementary software v0.2.1 for "Virtual control arms for paediatric myopia trials: external validation of axial-elongation models": views.py

```
# Copyright (c) 2010-2024 openpyxl

from openpyxl.descriptors import (
    Bool,
    Integer,
    Typed,
    Sequence
)
from openpyxl.descriptors.excel import ExtensionList
from openpyxl.descriptors.serialisable import Serialisable


class ChartsheetView(Serialisable):
    tagname = "sheetView"

    tabSelected = Bool(allow_none=True)
    zoomScale = Integer(allow_none=True)
    workbookViewId = Integer()
    zoomToFit = Bool(allow_none=True)
    extLst = Typed(expected_type=ExtensionList, allow_none=True)

    __elements__ = ()

    def __init__(self,
                 tabSelected=None,
                 zoomScale=None,
                 workbookViewId=0,
                 zoomToFit=True,
                 extLst=None,
                 ):
        self.tabSelected = tabSelected
        self.zoomScale = zoomScale
        self.workbookViewId = workbookViewId
        self.zoomToFit = zoomToFit


class ChartsheetViewList(Serialisable):
    tagname = "sheetViews"

    sheetView = Sequence(expected_type=ChartsheetView, )
    extLst = Typed(expected_type=ExtensionList, allow_none=True)

    __elements__ = ('sheetView',)

    def __init__(self,
                 sheetView=None,
                 extLst=None,
                 ):
        if sheetView is None:
            sheetView = [ChartsheetView()]
        self.sheetView = sheetView
```
