## Supplementary software v0.2.1 for "Virtual control arms for paediatric myopia trials: external validation of axial-elongation models": author.py

```
# Copyright (c) 2010-2024 openpyxl


from openpyxl.descriptors.serialisable import Serialisable
from openpyxl.descriptors import (
    Sequence,
    Alias
)


class AuthorList(Serialisable):

    tagname = "authors"

    author = Sequence(expected_type=str)
    authors = Alias("author")

    def __init__(self,
                 author=(),
                ):
        self.author = author
```
