## Supplementary software v0.2.1 for "Virtual control arms for paediatric myopia trials: external validation of axial-elongation models": comment_sheet.py

```
# Copyright (c) 2010-2024 openpyxl

## Incomplete!
from openpyxl.descriptors.serialisable import Serialisable
from openpyxl.descriptors import (
    Typed,
    Integer,
    Set,
    String,
    Bool,
)
from openpyxl.descriptors.excel import Guid, ExtensionList
from openpyxl.descriptors.sequence import NestedSequence

from openpyxl.utils.indexed_list import IndexedList
from openpyxl.xml.constants import SHEET_MAIN_NS

from openpyxl.cell.text import Text
from .author import AuthorList
from .comments import Comment
from .shape_writer import ShapeWriter


class Properties(Serialisable):

    locked = Bool(allow_none=True)
    defaultSize = Bool(allow_none=True)
    _print = Bool(allow_none=True)
    disabled = Bool(allow_none=True)
    uiObject = Bool(allow_none=True)
    autoFill = Bool(allow_none=True)
    autoLine = Bool(allow_none=True)
    altText = String(allow_none=True)
    textHAlign = Set(values=(['left', 'center', 'right', 'justify', 'distributed']))
    textVAlign = Set(values=(['top', 'center', 'bottom', 'justify', 'distributed']))
    lockText = Bool(allow_none=True)
    justLastX = Bool(allow_none=True)
    autoScale = Bool(allow_none=True)
    rowHidden = Bool(allow_none=True)
    colHidden = Bool(allow_none=True)
    # anchor = Typed(expected_type=ObjectAnchor, )

    __elements__ = ('anchor',)

    def __init__(self,
                 locked=None,
                 defaultSize=None,
                 _print=None,
                 disabled=None,
                 uiObject=None,
                 autoFill=None,
                 autoLine=None,
                 altText=None,
                 textHAlign=None,
                 textVAlign=None,
                 lockText=None,
                 justLastX=None,
                 autoScale=None,
                 rowHidden=None,
                 colHidden=None,
                 anchor=None,
                ):
        self.locked = locked
        self.defaultSize = defaultSize
        self._print = _print
        self.disabled = disabled
        self.uiObject = uiObject
        self.autoFill = autoFill
        self.autoLine = autoLine
        self.altText = altText
        self.textHAlign = textHAlign
        self.textVAlign = textVAlign
        self.lockText = lockText
        self.justLastX = justLastX
        self.autoScale = autoScale
        self.rowHidden = rowHidden
        self.colHidden = colHidden
        self.anchor = anchor


class CommentRecord(Serialisable):

    tagname = "comment"

    ref = String()
    authorId = Integer()
    guid = Guid(allow_none=True)
    shapeId = Integer(allow_none=True)
    text = Typed(expected_type=Text)
    commentPr = Typed(expected_type=Properties, allow_none=True)
    author = String(allow_none=True)

    __elements__ = ('text', 'commentPr')
    __attrs__ = ('ref', 'authorId', 'guid', 'shapeId')

    def __init__(self,
                 ref="",
                 authorId=0,
                 guid=None,
                 shapeId=0,
                 text=None,
                 commentPr=None,
                 author=None,
                 height=79,
                 width=144
                ):
        self.ref = ref
        self.authorId = authorId
        self.guid = guid
        self.shapeId = shapeId
        if text is None:
            text = Text()
        self.text = text
        self.commentPr = commentPr
        self.author = author
        self.height = height
        self.width = width


    @classmethod
    def from_cell(cls, cell):
        """
        Class method to convert cell comment
        """
        comment = cell._comment
        ref = cell.coordinate
        self = cls(ref=ref, author=comment.author)
        self.text.t = comment.content
        self.height = comment.height
        self.width = comment.width
        return self


    @property
    def content(self):
        """
        Remove all inline formatting and stuff
        """
        return self.text.content


class CommentSheet(Serialisable):

    tagname = "comments"

    authors = Typed(expected_type=AuthorList)
    commentList = NestedSequence(expected_type=CommentRecord, count=0)
    extLst = Typed(expected_type=ExtensionList, allow_none=True)

    _id = None
    _path = "/xl/comments/comment{0}.xml"
    mime_type = "application/vnd.openxmlformats-officedocument.spreadsheetml.comments+xml"
    _rel_type = "comments"
    _rel_id = None

    __elements__ = ('authors', 'commentList')

    def __init__(self,
                 authors=None,
                 commentList=None,
                 extLst=None,
                ):
        self.authors = authors
        self.commentList = commentList


    def to_tree(self):
        tree = super().to_tree()
        tree.set("xmlns", SHEET_MAIN_NS)
        return tree


    @property
    def comments(self):
        """
        Return a dictionary of comments keyed by coord
        """
        authors = self.authors.author

        for c in self.commentList:
            yield c.ref, Comment(c.content, authors[c.authorId], c.height, c.width)


    @classmethod
    def from_comments(cls, comments):
        """
        Create a comment sheet from a list of comments for a particular worksheet
        """
        authors = IndexedList()

        # dedupe authors and get indexes
        for comment in comments:
            comment.authorId = authors.add(comment.author)

        return cls(authors=AuthorList(authors), commentList=comments)


    def write_shapes(self, vml=None):
        """
        Create the VML for comments
        """
        sw = ShapeWriter(self.comments)
        return sw.write(vml)


    @property
    def path(self):
        """
        Return path within the archive
        """
        return self._path.format(self._id)
```
