## Supplementary software v0.2.1 for "Virtual control arms for paediatric myopia trials: external validation of axial-elongation models": comments.py

```
# Copyright (c) 2010-2024 openpyxl


class Comment:

    _parent = None

    def __init__(self, text, author, height=79, width=144):
        self.content = text
        self.author = author
        self.height = height
        self.width = width


    @property
    def parent(self):
        return self._parent


    def __eq__(self, other):
        return (
            self.content == other.content
            and self.author == other.author
        )

    def __repr__(self):
        return "Comment: {0} by {1}".format(self.content, self.author)


    def __copy__(self):
        """Create a detached copy of this comment."""
        clone = self.__class__(self.content, self.author, self.height, self.width)
        return clone


    def bind(self, cell):
        """
        Bind comment to a particular cell
        """
        if cell is not None and self._parent is not None and self._parent != cell:
            fmt = "Comment already assigned to {0} in worksheet {1}. Cannot assign a comment to more than one cell"
            raise AttributeError(fmt.format(cell.coordinate, cell.parent.title))
        self._parent = cell


    def unbind(self):
        """
        Unbind a comment from a cell
        """
        self._parent = None


    @property
    def text(self):
        """
        Any comment text stripped of all formatting.
        """
        return self.content

    @text.setter
    def text(self, value):
        self.content = value
```
