## Supplementary software v0.2.1 for "Virtual control arms for paediatric myopia trials: external validation of axial-elongation models": shape_writer.py

```
# Copyright (c) 2010-2024 openpyxl

from openpyxl.xml.functions import (
    Element,
    SubElement,
    tostring,
)

from openpyxl.utils import coordinate_to_tuple

vmlns = "urn:schemas-microsoft-com:vml"
officens = "urn:schemas-microsoft-com:office:office"
excelns = "urn:schemas-microsoft-com:office:excel"


class ShapeWriter:
    """
    Create VML for comments
    """

    vml = None
    vml_path = None


    def __init__(self, comments):
        self.comments = comments


    def add_comment_shapetype(self, root):
        shape_layout = SubElement(root, "{%s}shapelayout" % officens,
                                  {"{%s}ext" % vmlns: "edit"})
        SubElement(shape_layout,
                   "{%s}idmap" % officens,
                   {"{%s}ext" % vmlns: "edit", "data": "1"})
        shape_type = SubElement(root,
                                "{%s}shapetype" % vmlns,
                                {"id": "_x0000_t202",
                                 "coordsize": "21600,21600",
                                 "{%s}spt" % officens: "202",
                                 "path": "m,l,21600r21600,l21600,xe"})
        SubElement(shape_type, "{%s}stroke" % vmlns, {"joinstyle": "miter"})
        SubElement(shape_type,
                   "{%s}path" % vmlns,
                   {"gradientshapeok": "t",
                    "{%s}connecttype" % officens: "rect"})


    def add_comment_shape(self, root, idx, coord, height, width):
        row, col = coordinate_to_tuple(coord)
        row -= 1
        col -= 1
        shape = _shape_factory(row, col, height, width)

        shape.set('id', "_x0000_s%04d" % idx)
        root.append(shape)


    def write(self, root):

        if not hasattr(root, "findall"):
            root = Element("xml")

        # Remove any existing comment shapes
        comments = root.findall("{%s}shape[@type='#_x0000_t202']" % vmlns)
        for c in comments:
            root.remove(c)

        # check whether comments shape type already exists
        shape_types = root.find("{%s}shapetype[@id='_x0000_t202']" % vmlns)
        if shape_types is None:
            self.add_comment_shapetype(root)

        for idx, (coord, comment) in enumerate(self.comments, 1026):
            self.add_comment_shape(root, idx, coord, comment.height, comment.width)

        return tostring(root)


def _shape_factory(row, column, height, width):
    style = ("position:absolute; "
             "margin-left:59.25pt;"
             "margin-top:1.5pt;"
             "width:{width}px;"
             "height:{height}px;"
             "z-index:1;"
             "visibility:hidden").format(height=height,
                                         width=width)
    attrs = {
        "type": "#_x0000_t202",
        "style": style,
        "fillcolor": "#ffffe1",
        "{%s}insetmode" % officens: "auto"
    }
    shape = Element("{%s}shape" % vmlns, attrs)

    SubElement(shape, "{%s}fill" % vmlns,
               {"color2": "#ffffe1"})
    SubElement(shape, "{%s}shadow" % vmlns,
               {"color": "black", "obscured": "t"})
    SubElement(shape, "{%s}path" % vmlns,
               {"{%s}connecttype" % officens: "none"})
    textbox = SubElement(shape, "{%s}textbox" % vmlns,
                         {"style": "mso-direction-alt:auto"})
    SubElement(textbox, "div", {"style": "text-align:left"})
    client_data = SubElement(shape, "{%s}ClientData" % excelns,
                             {"ObjectType": "Note"})
    SubElement(client_data, "{%s}MoveWithCells" % excelns)
    SubElement(client_data, "{%s}SizeWithCells" % excelns)
    SubElement(client_data, "{%s}AutoFill" % excelns).text = "False"
    SubElement(client_data, "{%s}Row" % excelns).text = str(row)
    SubElement(client_data, "{%s}Column" % excelns).text = str(column)
    return shape
```
