## Supplementary software v0.2.1 for "Virtual control arms for paediatric myopia trials: external validation of axial-elongation models": __init__.py

```
# Copyright (c) 2010-2024 openpyxl

from .numbers import NUMERIC_TYPES
from .strings import safe_string

import warnings
from functools import wraps
import inspect


class DummyCode:

    pass


# from https://github.com/tantale/deprecated/blob/master/deprecated/__init__.py
# with an enhancement to update docstrings of deprecated functions
string_types = (type(b''), type(u''))
def deprecated(reason):

    if isinstance(reason, string_types):

        def decorator(func1):

            if inspect.isclass(func1):
                fmt1 = "Call to deprecated class {name} ({reason})."
            else:
                fmt1 = "Call to deprecated function {name} ({reason})."

            @wraps(func1)
            def new_func1(*args, **kwargs):
                #warnings.simplefilter('default', DeprecationWarning)
                warnings.warn(
                    fmt1.format(name=func1.__name__, reason=reason),
                    category=DeprecationWarning,
                    stacklevel=2
                )
                return func1(*args, **kwargs)

            # Enhance docstring with a deprecation note
            deprecationNote = "\n\n.. note::\n    Deprecated: " + reason
            if new_func1.__doc__:
                new_func1.__doc__ += deprecationNote
            else:
                new_func1.__doc__ = deprecationNote
            return new_func1

        return decorator

    elif inspect.isclass(reason) or inspect.isfunction(reason):
        raise TypeError("Reason for deprecation must be supplied")

    else:
        raise TypeError(repr(type(reason)))
```
