## Supplementary software v0.2.1 for "Virtual control arms for paediatric myopia trials: external validation of axial-elongation models": abc.py

```
# Copyright (c) 2010-2024 openpyxl


try:
    from abc import ABC
except ImportError:
    from abc import ABCMeta
    ABC = ABCMeta('ABC', (object, ), {})
```
