## Supplementary software v0.2.1 for "Virtual control arms for paediatric myopia trials: external validation of axial-elongation models": numbers.py

```
# Copyright (c) 2010-2024 openpyxl

from decimal import Decimal

NUMERIC_TYPES = (int, float, Decimal)


try:
    import numpy
    NUMPY = True
except ImportError:
    NUMPY = False


if NUMPY:
    NUMERIC_TYPES = NUMERIC_TYPES + (numpy.short,
                                     numpy.ushort,
                                     numpy.intc,
                                     numpy.uintc,
                                     numpy.int_,
                                     numpy.uint,
                                     numpy.longlong,
                                     numpy.ulonglong,
                                     numpy.half,
                                     numpy.float16,
                                     numpy.single,
                                     numpy.double,
                                     numpy.longdouble,
                                     numpy.int8,
                                     numpy.int16,
                                     numpy.int32,
                                     numpy.int64,
                                     numpy.uint8,
                                     numpy.uint16,
                                     numpy.uint32,
                                     numpy.uint64,
                                     numpy.intp,
                                     numpy.uintp,
                                     numpy.float32,
                                     numpy.float64,
                                     numpy.bool_,
                                     numpy.floating,
                                     numpy.integer)
```
