## Supplementary software v0.2.1 for "Virtual control arms for paediatric myopia trials: external validation of axial-elongation models": product.py

```
# Copyright (c) 2010-2024 openpyxl

"""
math.prod equivalent for < Python 3.8
"""

import functools
import operator

def product(sequence):
    return functools.reduce(operator.mul, sequence)


try:
    from math import prod
except ImportError:
    prod = product
```
