## Supplementary software v0.2.1 for "Virtual control arms for paediatric myopia trials: external validation of axial-elongation models": singleton.py

```
# Copyright (c) 2010-2024 openpyxl

import weakref


class Singleton(type):
    """
    Singleton metaclass
    Based on Python Cookbook 3rd Edition Recipe 9.13
    Only one instance of a class can exist. Does not work with __slots__
    """

    def __init__(self, *args, **kw):
        super().__init__(*args, **kw)
        self.__instance = None

    def __call__(self, *args, **kw):
        if self.__instance is None:
            self.__instance = super().__call__(*args, **kw)
        return self.__instance


class Cached(type):
    """
    Caching metaclass
    Child classes will only create new instances of themselves if
    one doesn't already exist. Does not work with __slots__
    """

    def __init__(self, *args, **kw):
        super().__init__(*args, **kw)
        self.__cache = weakref.WeakValueDictionary()

    def __call__(self, *args):
        if args in self.__cache:
            return self.__cache[args]

        obj = super().__call__(*args)
        self.__cache[args] = obj
        return obj
```
