## Supplementary software v0.2.1 for "Virtual control arms for paediatric myopia trials: external validation of axial-elongation models": strings.py

```
# Copyright (c) 2010-2024 openpyxl

from datetime import datetime
from math import isnan, isinf
import sys

VER = sys.version_info

from .numbers import NUMERIC_TYPES


def safe_string(value):
    """Safely and consistently format numeric values"""
    if isinstance(value, NUMERIC_TYPES):
        if isnan(value) or isinf(value):
            value = ""
        else:
            value = "%.16g" % value
    elif value is None:
        value = "none"
    elif isinstance(value, datetime):
        value = value.isoformat()
    elif not isinstance(value, str):
        value = str(value)
    return value
```
