## Supplementary software v0.2.1 for "Virtual control arms for paediatric myopia trials: external validation of axial-elongation models": __init__.py

```
# Copyright (c) 2010-2024 openpyxl

from .base import *
from .sequence import Sequence


class MetaStrict(type):

    def __new__(cls, clsname, bases, methods):
        for k, v in methods.items():
            if isinstance(v, Descriptor):
                v.name = k
        return type.__new__(cls, clsname, bases, methods)


class Strict(metaclass=MetaStrict):

    pass


class MetaSerialisable(type):

    def __new__(cls, clsname, bases, methods):
        attrs = []
        nested = []
        elements = []
        namespaced = []
        for k, v in methods.items():
            if isinstance(v, Descriptor):
                ns= getattr(v, 'namespace', None)
                if ns:
                    namespaced.append((k, "{%s}%s" % (ns, k)))
                if getattr(v, 'nested', False):
                    nested.append(k)
                    elements.append(k)
                elif isinstance(v, Sequence):
                    elements.append(k)
                elif isinstance(v, Typed):
                    if hasattr(v.expected_type, 'to_tree'):
                        elements.append(k)
                    elif isinstance(v.expected_type, tuple):
                        if any((hasattr(el, "to_tree") for el in v.expected_type)):
                            # don't bind elements as attrs
                            continue
                    else:
                        attrs.append(k)
                else:
                    if not isinstance(v, Alias):
                        attrs.append(k)

        if methods.get('__attrs__') is None:
            methods['__attrs__'] = tuple(attrs)
        methods['__namespaced__'] = tuple(namespaced)
        if methods.get('__nested__') is None:
            methods['__nested__'] = tuple(sorted(nested))
        if methods.get('__elements__') is None:
            methods['__elements__'] = tuple(sorted(elements))
        return MetaStrict.__new__(cls, clsname, bases, methods)
```
