## Supplementary software v0.2.1 for "Virtual control arms for paediatric myopia trials: external validation of axial-elongation models": base.py

```
# Copyright (c) 2010-2024 openpyxl


"""
Based on Python Cookbook 3rd Edition, 8.13
http://chimera.labs.oreilly.com/books/1230000000393/ch08.html#_discussiuncion_130
"""

import datetime
import re

from openpyxl import DEBUG
from openpyxl.utils.datetime import from_ISO8601

from .namespace import namespaced

class Descriptor:

    def __init__(self, name=None, **kw):
        self.name = name
        for k, v in kw.items():
            setattr(self, k, v)

    def __set__(self, instance, value):
        instance.__dict__[self.name] = value


class Typed(Descriptor):
    """Values must of a particular type"""

    expected_type = type(None)
    allow_none = False
    nested = False

    def __init__(self, *args, **kw):
        super().__init__(*args, **kw)
        self.__doc__ = f"Values must be of type {self.expected_type}"

    def __set__(self, instance, value):
        if not isinstance(value, self.expected_type):
            if (not self.allow_none
                or (self.allow_none and value is not None)):
                msg = f"{instance.__class__}.{self.name} should be {self.expected_type} but value is {type(value)}"
                if DEBUG:
                    msg = f"{instance.__class__}.{self.name} should be {self.expected_type} but {value} is {type(value)}"
                raise TypeError(msg)
        super().__set__(instance, value)

    def __repr__(self):
        return  self.__doc__


def _convert(expected_type, value):
    """
    Check value is of or can be converted to expected type.
    """
    if not isinstance(value, expected_type):
        try:
            value = expected_type(value)
        except:
            raise TypeError('expected ' + str(expected_type))
    return value


class Convertible(Typed):
    """Values must be convertible to a particular type"""

    def __set__(self, instance, value):
        if ((self.allow_none and value is not None)
            or not self.allow_none):
            value = _convert(self.expected_type, value)
        super().__set__(instance, value)


class Max(Convertible):
    """Values must be less than a `max` value"""

    expected_type = float
    allow_none = False

    def __init__(self, **kw):
        if 'max' not in kw and not hasattr(self, 'max'):
            raise TypeError('missing max value')
        super().__init__(**kw)

    def __set__(self, instance, value):
        if ((self.allow_none and value is not None)
            or not self.allow_none):
            value = _convert(self.expected_type, value)
            if value > self.max:
                raise ValueError('Max value is {0}'.format(self.max))
        super().__set__(instance, value)


class Min(Convertible):
    """Values must be greater than a `min` value"""

    expected_type = float
    allow_none = False

    def __init__(self, **kw):
        if 'min' not in kw and not hasattr(self, 'min'):
            raise TypeError('missing min value')
        super().__init__(**kw)

    def __set__(self, instance, value):
        if ((self.allow_none and value is not None)
            or not self.allow_none):
            value = _convert(self.expected_type, value)
            if value < self.min:
                raise ValueError('Min value is {0}'.format(self.min))
        super().__set__(instance, value)


class MinMax(Min, Max):
    """Values must be greater than `min` value and less than a `max` one"""
    pass


class Set(Descriptor):
    """Value can only be from a set of know values"""

    def __init__(self, name=None, **kw):
        if not 'values' in kw:
            raise TypeError("missing set of values")
        kw['values'] = set(kw['values'])
        super().__init__(name, **kw)
        self.__doc__ = "Value must be one of {0}".format(self.values)

    def __set__(self, instance, value):
        if value not in self.values:
            raise ValueError(self.__doc__)
        super().__set__(instance, value)


class NoneSet(Set):

    """'none' will be treated as None"""

    def __init__(self, name=None, **kw):
        super().__init__(name, **kw)
        self.values.add(None)

    def __set__(self, instance, value):
        if value == 'none':
            value = None
        super().__set__(instance, value)


class Integer(Convertible):

    expected_type = int


class Float(Convertible):

    expected_type = float


class Bool(Convertible):

    expected_type = bool

    def __set__(self, instance, value):
        if isinstance(value, str):
            if value in ('false', 'f', '0'):
                value = False
        super().__set__(instance, value)


class String(Typed):

    expected_type = str


class Text(String, Convertible):

    pass


class ASCII(Typed):

    expected_type = bytes


class Tuple(Typed):

    expected_type = tuple


class Length(Descriptor):

    def __init__(self, name=None, **kw):
        if "length" not in kw:
            raise TypeError("value length must be supplied")
        super().__init__(**kw)


    def __set__(self, instance, value):
        if len(value) != self.length:
            raise ValueError("Value must be length {0}".format(self.length))
        super().__set__(instance, value)


class Default(Typed):
    """
    When called returns an instance of the expected type.
    Additional default values can be passed in to the descriptor
    """

    def __init__(self, name=None, **kw):
        if "defaults" not in kw:
            kw['defaults'] = {}
        super().__init__(**kw)

    def __call__(self):
        return self.expected_type()


class Alias(Descriptor):
    """
    Aliases can be used when either the desired attribute name is not allowed
    or confusing in Python (eg. "type") or a more descriptive name is desired
    (eg. "underline" for "u")
    """

    def __init__(self, alias):
        self.alias = alias

    def __set__(self, instance, value):
        setattr(instance, self.alias, value)

    def __get__(self, instance, cls):
        return getattr(instance, self.alias)


class MatchPattern(Descriptor):
    """Values must match a regex pattern """
    allow_none = False

    def __init__(self, name=None, **kw):
        if 'pattern' not in kw and not hasattr(self, 'pattern'):
            raise TypeError('missing pattern value')

        super().__init__(name, **kw)
        self.test_pattern = re.compile(self.pattern, re.VERBOSE)


    def __set__(self, instance, value):

        if value is None and not self.allow_none:
            raise ValueError("Value must not be none")

        if ((self.allow_none and value is not None)
            or not self.allow_none):
            if not self.test_pattern.match(value):
                raise ValueError('Value does not match pattern {0}'.format(self.pattern))

        super().__set__(instance, value)


class DateTime(Typed):

    expected_type = datetime.datetime

    def __set__(self, instance, value):
        if value is not None and isinstance(value, str):
            try:
                value = from_ISO8601(value)
            except ValueError:
                raise ValueError("Value must be ISO datetime format")
        super().__set__(instance, value)
```
