## Supplementary software v0.2.1 for "Virtual control arms for paediatric myopia trials: external validation of axial-elongation models": container.py

```
# Copyright (c) 2010-2024 openpyxl

"""
Utility list for top level containers that contain one type of element

Provides the necessary API to read and write XML
"""

from openpyxl.xml.functions import Element


class ElementList(list):


    @property
    def tagname(self):
        raise NotImplementedError


    @property
    def expected_type(self):
        raise NotImplementedError


    @classmethod
    def from_tree(cls, tree):
        l = [cls.expected_type.from_tree(el) for el in tree]
        return cls(l)


    def to_tree(self):
        container = Element(self.tagname)
        for el in self:
            container.append(el.to_tree())
        return container


    def append(self, value):
        if not isinstance(value, self.expected_type):
            raise TypeError(f"Value must of type {self.expected_type} {type(value)} provided")
        super().append(value)
```
