## Supplementary software v0.2.1 for "Virtual control arms for paediatric myopia trials: external validation of axial-elongation models": excel.py

```
# Copyright (c) 2010-2024 openpyxl

"""
Excel specific descriptors
"""

from openpyxl.xml.constants import REL_NS
from openpyxl.compat import safe_string
from openpyxl.xml.functions import Element

from . import (
    MatchPattern,
    MinMax,
    Integer,
    String,
    Sequence,
)
from .serialisable import Serialisable


class HexBinary(MatchPattern):

    pattern = "[0-9a-fA-F]+$"


class UniversalMeasure(MatchPattern):

    pattern = r"[0-9]+(\.[0-9]+)?(mm|cm|in|pt|pc|pi)"


class TextPoint(MinMax):
    """
    Size in hundredths of points.
    In theory other units of measurement can be used but these are unbounded
    """
    expected_type = int

    min = -400000
    max = 400000


Coordinate = Integer


class Percentage(MinMax):

    pattern = r"((100)|([0-9][0-9]?))(\.[0-9][0-9]?)?%" # strict
    min = -1000000
    max = 1000000

    def __set__(self, instance, value):
        if isinstance(value, str) and "%" in value:
            value = value.replace("%", "")
            value = int(float(value) * 1000)
        super().__set__(instance, value)


class Extension(Serialisable):

    uri = String()

    def __init__(self,
                 uri=None,
                ):
        self.uri = uri


class ExtensionList(Serialisable):

    ext = Sequence(expected_type=Extension)

    def __init__(self,
                 ext=(),
                ):
        self.ext = ext


class Relation(String):

    namespace = REL_NS
    allow_none = True


class Base64Binary(MatchPattern):
    # http://www.w3.org/TR/xmlschema11-2/#nt-Base64Binary
    pattern = "^(?:[A-Za-z0-9+/]{4})*(?:[A-Za-z0-9+/]{2}==|[A-Za-z0-9+/]{3}=|[A-Za-z0-9+/]{4})$"


class Guid(MatchPattern):
    # https://msdn.microsoft.com/en-us/library/dd946381(v=office.12).aspx
    pattern = r"{[0-9A-F]{8}-[0-9A-F]{4}-[0-9A-F]{4}-[0-9A-F]{4}-[0-9A-F]{12}\}"


class CellRange(MatchPattern):

    pattern = r"^[$]?([A-Za-z]{1,3})[$]?(\d+)(:[$]?([A-Za-z]{1,3})[$]?(\d+)?)?$|^[A-Za-z]{1,3}:[A-Za-z]{1,3}$"
    allow_none = True

    def __set__(self, instance, value):

        if value is not None:
            value = value.upper()
        super().__set__(instance, value)


def _explicit_none(tagname, value, namespace=None):
    """
    Override serialisation because explicit none required
    """
    if namespace is not None:
        tagname = "{%s}%s" % (namespace, tagname)
    return Element(tagname, val=safe_string(value))
```
