## Supplementary software v0.2.1 for "Virtual control arms for paediatric myopia trials: external validation of axial-elongation models": namespace.py

```
# Copyright (c) 2010-2024 openpyxl


def namespaced(obj, tagname, namespace=None):
    """
    Utility to create a namespaced tag for an object
    """

    namespace = getattr(obj, "namespace", None) or namespace
    if namespace is not None:
        tagname = "{%s}%s" % (namespace, tagname)
    return tagname
```
