## Supplementary software v0.2.1 for "Virtual control arms for paediatric myopia trials: external validation of axial-elongation models": nested.py

```
# Copyright (c) 2010-2024 openpyxl

"""
Generic serialisable classes
"""
from .base import (
    Convertible,
    Bool,
    Descriptor,
    NoneSet,
    MinMax,
    Set,
    Float,
    Integer,
    String,
    )
from openpyxl.compat import safe_string
from openpyxl.xml.functions import Element, localname, whitespace


class Nested(Descriptor):

    nested = True
    attribute = "val"

    def __set__(self, instance, value):
        if hasattr(value, "tag"):
            tag = localname(value)
            if tag != self.name:
                raise ValueError("Tag does not match attribute")

            value = self.from_tree(value)
        super().__set__(instance, value)


    def from_tree(self, node):
        return node.get(self.attribute)


    def to_tree(self, tagname=None, value=None, namespace=None):
        namespace = getattr(self, "namespace", namespace)
        if value is not None:
            if namespace is not None:
                tagname = "{%s}%s" % (namespace, tagname)
            value = safe_string(value)
            return Element(tagname, {self.attribute:value})


class NestedValue(Nested, Convertible):
    """
    Nested tag storing the value on the 'val' attribute
    """
    pass


class NestedText(NestedValue):
    """
    Represents any nested tag with the value as the contents of the tag
    """


    def from_tree(self, node):
        return node.text


    def to_tree(self, tagname=None, value=None, namespace=None):
        namespace = getattr(self, "namespace", namespace)
        if value is not None:
            if namespace is not None:
                tagname = "{%s}%s" % (namespace, tagname)
            el = Element(tagname)
            el.text = safe_string(value)
            whitespace(el)
            return el


class NestedFloat(NestedValue, Float):

    pass


class NestedInteger(NestedValue, Integer):

    pass


class NestedString(NestedValue, String):

    pass


class NestedBool(NestedValue, Bool):


    def from_tree(self, node):
        return node.get("val", True)


class NestedNoneSet(Nested, NoneSet):

    pass


class NestedSet(Nested, Set):

    pass


class NestedMinMax(Nested, MinMax):

    pass


class EmptyTag(Nested, Bool):

    """
    Boolean if a tag exists or not.
    """

    def from_tree(self, node):
        return True


    def to_tree(self, tagname=None, value=None, namespace=None):
        if value:
            namespace = getattr(self, "namespace", namespace)
            if namespace is not None:
                tagname = "{%s}%s" % (namespace, tagname)
            return Element(tagname)
```
