## Supplementary software v0.2.1 for "Virtual control arms for paediatric myopia trials: external validation of axial-elongation models": sequence.py

```
# Copyright (c) 2010-2024 openpyxl

from openpyxl.compat import safe_string
from openpyxl.xml.functions import Element
from openpyxl.utils.indexed_list import IndexedList

from .base import Descriptor, Alias, _convert
from .namespace import namespaced


class Sequence(Descriptor):
    """
    A sequence (list or tuple) that may only contain objects of the declared
    type
    """

    expected_type = type(None)
    seq_types = (list, tuple)
    idx_base = 0
    unique = False
    container = list


    def __set__(self, instance, seq):
        if not isinstance(seq, self.seq_types):
            raise TypeError("Value must be a sequence")
        seq = self.container(_convert(self.expected_type, value) for value in seq)
        if self.unique:
            seq = IndexedList(seq)

        super().__set__(instance, seq)


    def to_tree(self, tagname, obj, namespace=None):
        """
        Convert the sequence represented by the descriptor to an XML element
        """
        for idx, v in enumerate(obj, self.idx_base):
            if hasattr(v, "to_tree"):
                el = v.to_tree(tagname, idx)
            else:
                tagname = namespaced(obj, tagname, namespace)
                el = Element(tagname)
                el.text = safe_string(v)
            yield el


class UniqueSequence(Sequence):
    """
    Use a set to keep values unique
    """
    seq_types = (list, tuple, set)
    container = set


class ValueSequence(Sequence):
    """
    A sequence of primitive types that are stored as a single attribute.
    "val" is the default attribute
    """

    attribute = "val"


    def to_tree(self, tagname, obj, namespace=None):
        tagname = namespaced(self, tagname, namespace)
        for v in obj:
            yield Element(tagname, {self.attribute:safe_string(v)})


    def from_tree(self, node):

        return node.get(self.attribute)


class NestedSequence(Sequence):
    """
    Wrap a sequence in an containing object
    """

    count = False

    def to_tree(self, tagname, obj, namespace=None):
        tagname = namespaced(self, tagname, namespace)
        container = Element(tagname)
        if self.count:
            container.set('count', str(len(obj)))
        for v in obj:
            container.append(v.to_tree())
        return container


    def from_tree(self, node):
        return [self.expected_type.from_tree(el) for el in node]


class MultiSequence(Sequence):
    """
    Sequences can contain objects with different tags
    """

    def __set__(self, instance, seq):
        if not isinstance(seq, (tuple, list)):
            raise ValueError("Value must be a sequence")
        seq = list(seq)
        Descriptor.__set__(self, instance, seq)


    def to_tree(self, tagname, obj, namespace=None):
        """
        Convert the sequence represented by the descriptor to an XML element
        """
        for v in obj:
            el = v.to_tree(namespace=namespace)
            yield el


class MultiSequencePart(Alias):
    """
    Allow a multisequence to be built up from parts

    Excluded from the instance __elements__ or __attrs__ as is effectively an Alias
    """

    def __init__(self, expected_type, store):
        self.expected_type = expected_type
        self.store = store


    def __set__(self, instance, value):
        value = _convert(self.expected_type, value)
        instance.__dict__[self.store].append(value)


    def __get__(self, instance, cls):
        return self
```
