## Supplementary software v0.2.1 for "Virtual control arms for paediatric myopia trials: external validation of axial-elongation models": serialisable.py

```
# Copyright (c) 2010-2024 openpyxl

from copy import copy
from keyword import kwlist
KEYWORDS = frozenset(kwlist)

from . import Descriptor
from . import MetaSerialisable
from .sequence import (
    Sequence,
    NestedSequence,
    MultiSequencePart,
)
from .namespace import namespaced

from openpyxl.compat import safe_string
from openpyxl.xml.functions import (
    Element,
    localname,
)

seq_types = (list, tuple)

class Serialisable(metaclass=MetaSerialisable):
    """
    Objects can serialise to XML their attributes and child objects.
    The following class attributes are created by the metaclass at runtime:
    __attrs__ = attributes
    __nested__ = single-valued child treated as an attribute
    __elements__ = child elements
    """

    __attrs__ = None
    __nested__ = None
    __elements__ = None
    __namespaced__ = None

    idx_base = 0

    @property
    def tagname(self):
        raise(NotImplementedError)

    namespace = None

    @classmethod
    def from_tree(cls, node):
        """
        Create object from XML
        """
        # strip known namespaces from attributes
        attrib = dict(node.attrib)
        for key, ns in cls.__namespaced__:
            if ns in attrib:
                attrib[key] = attrib[ns]
                del attrib[ns]

        # strip attributes with unknown namespaces
        for key in list(attrib):
            if key.startswith('{'):
                del attrib[key]
            elif key in KEYWORDS:
                attrib["_" + key] = attrib[key]
                del attrib[key]
            elif "-" in key:
                n = key.replace("-", "_")
                attrib[n] = attrib[key]
                del attrib[key]

        if node.text and "attr_text" in cls.__attrs__:
            attrib["attr_text"] = node.text

        for el in node:
            tag = localname(el)
            if tag in KEYWORDS:
                tag = "_" + tag
            desc = getattr(cls, tag, None)
            if desc is None or isinstance(desc, property):
                continue

            if hasattr(desc, 'from_tree'):
                #descriptor manages conversion
                obj = desc.from_tree(el)
            else:
                if hasattr(desc.expected_type, "from_tree"):
                    #complex type
                    obj = desc.expected_type.from_tree(el)
                else:
                    #primitive
                    obj = el.text

            if isinstance(desc, NestedSequence):
                attrib[tag] = obj
            elif isinstance(desc, Sequence):
                attrib.setdefault(tag, [])
                attrib[tag].append(obj)
            elif isinstance(desc, MultiSequencePart):
                attrib.setdefault(desc.store, [])
                attrib[desc.store].append(obj)
            else:
                attrib[tag] = obj

        return cls(**attrib)


    def to_tree(self, tagname=None, idx=None, namespace=None):

        if tagname is None:
            tagname = self.tagname

        # keywords have to be masked
        if tagname.startswith("_"):
            tagname = tagname[1:]

        tagname = namespaced(self, tagname, namespace)
        namespace = getattr(self, "namespace", namespace)

        attrs = dict(self)
        for key, ns in self.__namespaced__:
            if key in attrs:
                attrs[ns] = attrs[key]
                del attrs[key]

        el = Element(tagname, attrs)
        if "attr_text" in self.__attrs__:
            el.text = safe_string(getattr(self, "attr_text"))

        for child_tag in self.__elements__:
            desc = getattr(self.__class__, child_tag, None)
            obj = getattr(self, child_tag)
            if hasattr(desc, "namespace") and hasattr(obj, 'namespace'):
                obj.namespace = desc.namespace

            if isinstance(obj, seq_types):
                if isinstance(desc, NestedSequence):
                    # wrap sequence in container
                    if not obj:
                        continue
                    nodes = [desc.to_tree(child_tag, obj, namespace)]
                elif isinstance(desc, Sequence):
                    # sequence
                    desc.idx_base = self.idx_base
                    nodes = (desc.to_tree(child_tag, obj, namespace))
                else: # property
                    nodes = (v.to_tree(child_tag, namespace) for v in obj)
                for node in nodes:
                    el.append(node)
            else:
                if child_tag in self.__nested__:
                    node = desc.to_tree(child_tag, obj, namespace)
                elif obj is None:
                    continue
                else:
                    node = obj.to_tree(child_tag)
                if node is not None:
                    el.append(node)
        return el


    def __iter__(self):
        for attr in self.__attrs__:
            value = getattr(self, attr)
            if attr.startswith("_"):
                attr = attr[1:]
            elif attr != "attr_text" and "_" in attr:
                desc = getattr(self.__class__, attr)
                if getattr(desc, "hyphenated", False):
                    attr = attr.replace("_", "-")
            if attr != "attr_text" and value is not None:
                yield attr, safe_string(value)


    def __eq__(self, other):
        if not self.__class__ == other.__class__:
            return False
        elif not dict(self) == dict(other):
            return False
        for el in self.__elements__:
            if getattr(self, el) != getattr(other, el):
                return False
        return True


    def __ne__(self, other):
        return not self == other


    def __repr__(self):
        s = u"<{0}.{1} object>\nParameters:".format(
            self.__module__,
            self.__class__.__name__
        )
        args = []
        for k in self.__attrs__ + self.__elements__:
            v = getattr(self, k)
            if isinstance(v, Descriptor):
                v = None
            args.append(u"{0}={1}".format(k, repr(v)))
        args = u", ".join(args)

        return u"\n".join([s, args])


    def __hash__(self):
        fields = []
        for attr in self.__attrs__ + self.__elements__:
            val = getattr(self, attr)
            if isinstance(val, list):
                val = tuple(val)
            fields.append(val)

        return hash(tuple(fields))


    def __add__(self, other):
        if type(self) != type(other):
            raise TypeError("Cannot combine instances of different types")
        vals = {}
        for attr in self.__attrs__:
            vals[attr] = getattr(self, attr) or getattr(other, attr)
        for el in self.__elements__:
            a = getattr(self, el)
            b = getattr(other, el)
            if a and b:
                vals[el] = a + b
            else:
                vals[el] = a or b
        return self.__class__(**vals)


    def __copy__(self):
        # serialise to xml and back to avoid shallow copies
        xml = self.to_tree(tagname="dummy")
        cp = self.__class__.from_tree(xml)
        # copy any non-persisted attributed
        for k in self.__dict__:
            if k not in self.__attrs__ + self.__elements__:
                v = copy(getattr(self, k))
                setattr(cp, k, v)
        return cp
```
