## Supplementary software v0.2.1 for "Virtual control arms for paediatric myopia trials: external validation of axial-elongation models": slots.py

```
# Metaclass for mixing slots and descriptors
# From "Programming in Python 3" by Mark Summerfield Ch.8 p. 383

class AutoSlotProperties(type):

    def __new__(mcl, classname, bases, dictionary):
        slots = list(dictionary.get("__slots__", []))
        for getter_name in [key for key in dictionary if key.startswith("get_")]:
            name = getter_name
            slots.append("__" + name)
            getter = dictionary.pop(getter_name)
            setter = dictionary.get(setter_name, None)
            if (setter is not None
                and isinstance(setter, collections.Callable)):
                del dictionary[setter_name]
            dictionary[name] = property(getter. setter)
            dictionary["__slots__"] = tuple(slots)
            return super().__new__(mcl, classname, bases, dictionary)
```
