## Supplementary software v0.2.1 for "Virtual control arms for paediatric myopia trials: external validation of axial-elongation models": colors.py

```
# Copyright (c) 2010-2024 openpyxl

from openpyxl.descriptors.serialisable import Serialisable
from openpyxl.descriptors import (
    Alias,
    Typed,
    Integer,
    Set,
    MinMax,
)
from openpyxl.descriptors.excel import Percentage
from openpyxl.descriptors.nested import (
    NestedNoneSet,
    NestedValue,
    NestedInteger,
    EmptyTag,
)

from openpyxl.styles.colors import RGB
from openpyxl.xml.constants import DRAWING_NS

from openpyxl.descriptors.excel import ExtensionList as OfficeArtExtensionList

PRESET_COLORS = [
        'aliceBlue', 'antiqueWhite', 'aqua', 'aquamarine',
        'azure', 'beige', 'bisque', 'black', 'blanchedAlmond', 'blue',
        'blueViolet', 'brown', 'burlyWood', 'cadetBlue', 'chartreuse',
        'chocolate', 'coral', 'cornflowerBlue', 'cornsilk', 'crimson', 'cyan',
        'darkBlue', 'darkCyan', 'darkGoldenrod', 'darkGray', 'darkGrey',
        'darkGreen', 'darkKhaki', 'darkMagenta', 'darkOliveGreen', 'darkOrange',
        'darkOrchid', 'darkRed', 'darkSalmon', 'darkSeaGreen', 'darkSlateBlue',
        'darkSlateGray', 'darkSlateGrey', 'darkTurquoise', 'darkViolet',
        'dkBlue', 'dkCyan', 'dkGoldenrod', 'dkGray', 'dkGrey', 'dkGreen',
        'dkKhaki', 'dkMagenta', 'dkOliveGreen', 'dkOrange', 'dkOrchid', 'dkRed',
        'dkSalmon', 'dkSeaGreen', 'dkSlateBlue', 'dkSlateGray', 'dkSlateGrey',
        'dkTurquoise', 'dkViolet', 'deepPink', 'deepSkyBlue', 'dimGray',
        'dimGrey', 'dodgerBlue', 'firebrick', 'floralWhite', 'forestGreen',
        'fuchsia', 'gainsboro', 'ghostWhite', 'gold', 'goldenrod', 'gray',
        'grey', 'green', 'greenYellow', 'honeydew', 'hotPink', 'indianRed',
        'indigo', 'ivory', 'khaki', 'lavender', 'lavenderBlush', 'lawnGreen',
        'lemonChiffon', 'lightBlue', 'lightCoral', 'lightCyan',
        'lightGoldenrodYellow', 'lightGray', 'lightGrey', 'lightGreen',
        'lightPink', 'lightSalmon', 'lightSeaGreen', 'lightSkyBlue',
        'lightSlateGray', 'lightSlateGrey', 'lightSteelBlue', 'lightYellow',
        'ltBlue', 'ltCoral', 'ltCyan', 'ltGoldenrodYellow', 'ltGray', 'ltGrey',
        'ltGreen', 'ltPink', 'ltSalmon', 'ltSeaGreen', 'ltSkyBlue',
        'ltSlateGray', 'ltSlateGrey', 'ltSteelBlue', 'ltYellow', 'lime',
        'limeGreen', 'linen', 'magenta', 'maroon', 'medAquamarine', 'medBlue',
        'medOrchid', 'medPurple', 'medSeaGreen', 'medSlateBlue',
        'medSpringGreen', 'medTurquoise', 'medVioletRed', 'mediumAquamarine',
        'mediumBlue', 'mediumOrchid', 'mediumPurple', 'mediumSeaGreen',
        'mediumSlateBlue', 'mediumSpringGreen', 'mediumTurquoise',
        'mediumVioletRed', 'midnightBlue', 'mintCream', 'mistyRose', 'moccasin',
        'navajoWhite', 'navy', 'oldLace', 'olive', 'oliveDrab', 'orange',
        'orangeRed', 'orchid', 'paleGoldenrod', 'paleGreen', 'paleTurquoise',
        'paleVioletRed', 'papayaWhip', 'peachPuff', 'peru', 'pink', 'plum',
        'powderBlue', 'purple', 'red', 'rosyBrown', 'royalBlue', 'saddleBrown',
        'salmon', 'sandyBrown', 'seaGreen', 'seaShell', 'sienna', 'silver',
        'skyBlue', 'slateBlue', 'slateGray', 'slateGrey', 'snow', 'springGreen',
        'steelBlue', 'tan', 'teal', 'thistle', 'tomato', 'turquoise', 'violet',
        'wheat', 'white', 'whiteSmoke', 'yellow', 'yellowGreen'
    ]


SCHEME_COLORS= ['bg1', 'tx1', 'bg2', 'tx2', 'accent1', 'accent2', 'accent3',
                'accent4', 'accent5', 'accent6', 'hlink', 'folHlink', 'phClr', 'dk1', 'lt1',
                'dk2', 'lt2'
                ]


class Transform(Serialisable):

    pass


class SystemColor(Serialisable):

    tagname = "sysClr"
    namespace = DRAWING_NS

    # color transform options
    tint = NestedInteger(allow_none=True)
    shade = NestedInteger(allow_none=True)
    comp = Typed(expected_type=Transform, allow_none=True)
    inv = Typed(expected_type=Transform, allow_none=True)
    gray = Typed(expected_type=Transform, allow_none=True)
    alpha = NestedInteger(allow_none=True)
    alphaOff = NestedInteger(allow_none=True)
    alphaMod = NestedInteger(allow_none=True)
    hue = NestedInteger(allow_none=True)
    hueOff = NestedInteger(allow_none=True)
    hueMod = NestedInteger(allow_none=True)
    sat = NestedInteger(allow_none=True)
    satOff = NestedInteger(allow_none=True)
    satMod = NestedInteger(allow_none=True)
    lum = NestedInteger(allow_none=True)
    lumOff = NestedInteger(allow_none=True)
    lumMod = NestedInteger(allow_none=True)
    red = NestedInteger(allow_none=True)
    redOff = NestedInteger(allow_none=True)
    redMod = NestedInteger(allow_none=True)
    green = NestedInteger(allow_none=True)
    greenOff = NestedInteger(allow_none=True)
    greenMod = NestedInteger(allow_none=True)
    blue = NestedInteger(allow_none=True)
    blueOff = NestedInteger(allow_none=True)
    blueMod = NestedInteger(allow_none=True)
    gamma = Typed(expected_type=Transform, allow_none=True)
    invGamma = Typed(expected_type=Transform, allow_none=True)

    val = Set(values=( ['scrollBar', 'background', 'activeCaption',
                        'inactiveCaption', 'menu', 'window', 'windowFrame', 'menuText',
                        'windowText', 'captionText', 'activeBorder', 'inactiveBorder',
                        'appWorkspace', 'highlight', 'highlightText', 'btnFace', 'btnShadow',
                        'grayText', 'btnText', 'inactiveCaptionText', 'btnHighlight',
                        '3dDkShadow', '3dLight', 'infoText', 'infoBk', 'hotLight',
                        'gradientActiveCaption', 'gradientInactiveCaption', 'menuHighlight',
                        'menuBar'] )
              )
    lastClr = RGB(allow_none=True)

    __elements__ = ('tint', 'shade', 'comp', 'inv', 'gray', "alpha",
                    "alphaOff", "alphaMod", "hue", "hueOff", "hueMod", "hueOff", "sat",
                    "satOff", "satMod", "lum", "lumOff", "lumMod", "red", "redOff", "redMod",
                    "green", "greenOff", "greenMod", "blue", "blueOff", "blueMod", "gamma",
                    "invGamma")

    def __init__(self,
                 val="windowText",
                 lastClr=None,
                 tint=None,
                 shade=None,
                 comp=None,
                 inv=None,
                 gray=None,
                 alpha=None,
                 alphaOff=None,
                 alphaMod=None,
                 hue=None,
                 hueOff=None,
                 hueMod=None,
                 sat=None,
                 satOff=None,
                 satMod=None,
                 lum=None,
                 lumOff=None,
                 lumMod=None,
                 red=None,
                 redOff=None,
                 redMod=None,
                 green=None,
                 greenOff=None,
                 greenMod=None,
                 blue=None,
                 blueOff=None,
                 blueMod=None,
                 gamma=None,
                 invGamma=None
                ):
        self.val = val
        self.lastClr = lastClr
        self.tint = tint
        self.shade = shade
        self.comp = comp
        self.inv = inv
        self.gray = gray
        self.alpha = alpha
        self.alphaOff = alphaOff
        self.alphaMod = alphaMod
        self.hue = hue
        self.hueOff = hueOff
        self.hueMod = hueMod
        self.sat = sat
        self.satOff = satOff
        self.satMod = satMod
        self.lum = lum
        self.lumOff = lumOff
        self.lumMod = lumMod
        self.red = red
        self.redOff = redOff
        self.redMod = redMod
        self.green = green
        self.greenOff = greenOff
        self.greenMod = greenMod
        self.blue = blue
        self.blueOff = blueOff
        self.blueMod = blueMod
        self.gamma = gamma
        self.invGamma = invGamma


class HSLColor(Serialisable):

    tagname = "hslClr"

    hue = Integer()
    sat = MinMax(min=0, max=100)
    lum = MinMax(min=0, max=100)

    #TODO add color transform options

    def __init__(self,
                 hue=None,
                 sat=None,
                 lum=None,
                ):
        self.hue = hue
        self.sat = sat
        self.lum = lum


class RGBPercent(Serialisable):

    tagname = "rgbClr"

    r = MinMax(min=0, max=100)
    g = MinMax(min=0, max=100)
    b = MinMax(min=0, max=100)

    #TODO add color transform options

    def __init__(self,
                 r=None,
                 g=None,
                 b=None,
                ):
        self.r = r
        self.g = g
        self.b = b


class SchemeColor(Serialisable):

    tagname = "schemeClr"
    namespace = DRAWING_NS

    tint = NestedInteger(allow_none=True)
    shade = NestedInteger(allow_none=True)
    comp = EmptyTag(allow_none=True)
    inv = NestedInteger(allow_none=True)
    gray = NestedInteger(allow_none=True)
    alpha = NestedInteger(allow_none=True)
    alphaOff = NestedInteger(allow_none=True)
    alphaMod = NestedInteger(allow_none=True)
    hue = NestedInteger(allow_none=True)
    hueOff = NestedInteger(allow_none=True)
    hueMod = NestedInteger(allow_none=True)
    sat = NestedInteger(allow_none=True)
    satOff = NestedInteger(allow_none=True)
    satMod = NestedInteger(allow_none=True)
    lum = NestedInteger(allow_none=True)
    lumOff = NestedInteger(allow_none=True)
    lumMod = NestedInteger(allow_none=True)
    red = NestedInteger(allow_none=True)
    redOff = NestedInteger(allow_none=True)
    redMod = NestedInteger(allow_none=True)
    green = NestedInteger(allow_none=True)
    greenOff = NestedInteger(allow_none=True)
    greenMod = NestedInteger(allow_none=True)
    blue = NestedInteger(allow_none=True)
    blueOff = NestedInteger(allow_none=True)
    blueMod = NestedInteger(allow_none=True)
    gamma = EmptyTag(allow_none=True)
    invGamma = EmptyTag(allow_none=True)
    val = Set(values=(['bg1', 'tx1', 'bg2', 'tx2', 'accent1', 'accent2',
                       'accent3', 'accent4', 'accent5', 'accent6', 'hlink', 'folHlink', 'phClr',
                       'dk1', 'lt1', 'dk2', 'lt2']))

    __elements__ = ('tint', 'shade', 'comp', 'inv', 'gray', 'alpha',
                    'alphaOff', 'alphaMod', 'hue', 'hueOff', 'hueMod', 'sat', 'satOff',
                    'satMod', 'lum', 'lumMod', 'lumOff', 'red', 'redOff', 'redMod', 'green',
                    'greenOff', 'greenMod', 'blue', 'blueOff', 'blueMod', 'gamma',
                    'invGamma')

    def __init__(self,
                 tint=None,
                 shade=None,
                 comp=None,
                 inv=None,
                 gray=None,
                 alpha=None,
                 alphaOff=None,
                 alphaMod=None,
                 hue=None,
                 hueOff=None,
                 hueMod=None,
                 sat=None,
                 satOff=None,
                 satMod=None,
                 lum=None,
                 lumOff=None,
                 lumMod=None,
                 red=None,
                 redOff=None,
                 redMod=None,
                 green=None,
                 greenOff=None,
                 greenMod=None,
                 blue=None,
                 blueOff=None,
                 blueMod=None,
                 gamma=None,
                 invGamma=None,
                 val=None,
                ):
        self.tint = tint
        self.shade = shade
        self.comp = comp
        self.inv = inv
        self.gray = gray
        self.alpha = alpha
        self.alphaOff = alphaOff
        self.alphaMod = alphaMod
        self.hue = hue
        self.hueOff = hueOff
        self.hueMod = hueMod
        self.sat = sat
        self.satOff = satOff
        self.satMod = satMod
        self.lum = lum
        self.lumOff = lumOff
        self.lumMod = lumMod
        self.red = red
        self.redOff = redOff
        self.redMod = redMod
        self.green = green
        self.greenOff = greenOff
        self.greenMod = greenMod
        self.blue = blue
        self.blueOff = blueOff
        self.blueMod = blueMod
        self.gamma = gamma
        self.invGamma = invGamma
        self.val = val

class ColorChoice(Serialisable):

    tagname = "colorChoice"
    namespace = DRAWING_NS

    scrgbClr = Typed(expected_type=RGBPercent, allow_none=True)
    RGBPercent = Alias('scrgbClr')
    srgbClr = NestedValue(expected_type=str, allow_none=True) # needs pattern and can have transform
    RGB = Alias('srgbClr')
    hslClr = Typed(expected_type=HSLColor, allow_none=True)
    sysClr = Typed(expected_type=SystemColor, allow_none=True)
    schemeClr = Typed(expected_type=SchemeColor, allow_none=True)
    prstClr = NestedNoneSet(values=PRESET_COLORS)

    __elements__ = ('scrgbClr', 'srgbClr', 'hslClr', 'sysClr', 'schemeClr', 'prstClr')

    def __init__(self,
                 scrgbClr=None,
                 srgbClr=None,
                 hslClr=None,
                 sysClr=None,
                 schemeClr=None,
                 prstClr=None,
                ):
        self.scrgbClr = scrgbClr
        self.srgbClr = srgbClr
        self.hslClr = hslClr
        self.sysClr = sysClr
        self.schemeClr = schemeClr
        self.prstClr = prstClr

_COLOR_SET = ('dk1', 'lt1', 'dk2', 'lt2', 'accent1', 'accent2', 'accent3',
               'accent4', 'accent5', 'accent6', 'hlink', 'folHlink')


class ColorMapping(Serialisable):

    tagname = "clrMapOvr"

    bg1 = Set(values=_COLOR_SET)
    tx1 = Set(values=_COLOR_SET)
    bg2 = Set(values=_COLOR_SET)
    tx2 = Set(values=_COLOR_SET)
    accent1 = Set(values=_COLOR_SET)
    accent2 = Set(values=_COLOR_SET)
    accent3 = Set(values=_COLOR_SET)
    accent4 = Set(values=_COLOR_SET)
    accent5 = Set(values=_COLOR_SET)
    accent6 = Set(values=_COLOR_SET)
    hlink = Set(values=_COLOR_SET)
    folHlink = Set(values=_COLOR_SET)
    extLst = Typed(expected_type=OfficeArtExtensionList, allow_none=True)

    def __init__(self,
                 bg1="lt1",
                 tx1="dk1",
                 bg2="lt2",
                 tx2="dk2",
                 accent1="accent1",
                 accent2="accent2",
                 accent3="accent3",
                 accent4="accent4",
                 accent5="accent5",
                 accent6="accent6",
                 hlink="hlink",
                 folHlink="folHlink",
                 extLst=None,
                ):
        self.bg1 = bg1
        self.tx1 = tx1
        self.bg2 = bg2
        self.tx2 = tx2
        self.accent1 = accent1
        self.accent2 = accent2
        self.accent3 = accent3
        self.accent4 = accent4
        self.accent5 = accent5
        self.accent6 = accent6
        self.hlink = hlink
        self.folHlink = folHlink
        self.extLst = extLst


class ColorChoiceDescriptor(Typed):
    """
    Objects can choose from 7 different kinds of color system.
    Assume RGBHex if a string is passed in.
    """

    expected_type = ColorChoice
    allow_none = True

    def __set__(self, instance, value):
        if isinstance(value, str):
            value = ColorChoice(srgbClr=value)
        else:
            if hasattr(self, "namespace") and value is not None:
                value.namespace = self.namespace
        super().__set__(instance, value)
```
