## Supplementary software v0.2.1 for "Virtual control arms for paediatric myopia trials: external validation of axial-elongation models": connector.py

```
# Copyright (c) 2010-2024 openpyxl

from openpyxl.descriptors.serialisable import Serialisable
from openpyxl.descriptors import (
    Typed,
    Bool,
    Integer,
    String,
    Alias,
)
from openpyxl.descriptors.excel import ExtensionList as OfficeArtExtensionList
from openpyxl.chart.shapes import GraphicalProperties
from openpyxl.chart.text import RichText

from .properties import (
    NonVisualDrawingProps,
    NonVisualDrawingShapeProps,
)
from .geometry import ShapeStyle

class Connection(Serialisable):

    id = Integer()
    idx = Integer()

    def __init__(self,
                 id=None,
                 idx=None,
                ):
        self.id = id
        self.idx = idx


class ConnectorLocking(Serialisable):

    extLst = Typed(expected_type=OfficeArtExtensionList, allow_none=True)

    def __init__(self,
                 extLst=None,
                ):
        self.extLst = extLst


class NonVisualConnectorProperties(Serialisable):

    cxnSpLocks = Typed(expected_type=ConnectorLocking, allow_none=True)
    stCxn = Typed(expected_type=Connection, allow_none=True)
    endCxn = Typed(expected_type=Connection, allow_none=True)
    extLst = Typed(expected_type=OfficeArtExtensionList, allow_none=True)

    def __init__(self,
                 cxnSpLocks=None,
                 stCxn=None,
                 endCxn=None,
                 extLst=None,
                ):
        self.cxnSpLocks = cxnSpLocks
        self.stCxn = stCxn
        self.endCxn = endCxn
        self.extLst = extLst


class ConnectorNonVisual(Serialisable):

    cNvPr = Typed(expected_type=NonVisualDrawingProps, )
    cNvCxnSpPr = Typed(expected_type=NonVisualConnectorProperties, )

    __elements__ = ("cNvPr", "cNvCxnSpPr",)

    def __init__(self,
                 cNvPr=None,
                 cNvCxnSpPr=None,
                ):
        self.cNvPr = cNvPr
        self.cNvCxnSpPr = cNvCxnSpPr


class ConnectorShape(Serialisable):

    tagname = "cxnSp"

    nvCxnSpPr = Typed(expected_type=ConnectorNonVisual)
    spPr = Typed(expected_type=GraphicalProperties)
    style = Typed(expected_type=ShapeStyle, allow_none=True)
    macro = String(allow_none=True)
    fPublished = Bool(allow_none=True)

    def __init__(self,
                 nvCxnSpPr=None,
                 spPr=None,
                 style=None,
                 macro=None,
                 fPublished=None,
                 ):
        self.nvCxnSpPr = nvCxnSpPr
        self.spPr = spPr
        self.style = style
        self.macro = macro
        self.fPublished = fPublished


class ShapeMeta(Serialisable):

    tagname = "nvSpPr"

    cNvPr = Typed(expected_type=NonVisualDrawingProps)
    cNvSpPr = Typed(expected_type=NonVisualDrawingShapeProps)

    def __init__(self, cNvPr=None, cNvSpPr=None):
        self.cNvPr = cNvPr
        self.cNvSpPr = cNvSpPr


class Shape(Serialisable):

    macro = String(allow_none=True)
    textlink = String(allow_none=True)
    fPublished = Bool(allow_none=True)
    fLocksText = Bool(allow_none=True)
    nvSpPr = Typed(expected_type=ShapeMeta, allow_none=True)
    meta = Alias("nvSpPr")
    spPr = Typed(expected_type=GraphicalProperties)
    graphicalProperties = Alias("spPr")
    style = Typed(expected_type=ShapeStyle, allow_none=True)
    txBody = Typed(expected_type=RichText, allow_none=True)

    def __init__(self,
                 macro=None,
                 textlink=None,
                 fPublished=None,
                 fLocksText=None,
                 nvSpPr=None,
                 spPr=None,
                 style=None,
                 txBody=None,
                ):
        self.macro = macro
        self.textlink = textlink
        self.fPublished = fPublished
        self.fLocksText = fLocksText
        self.nvSpPr = nvSpPr
        self.spPr = spPr
        self.style = style
        self.txBody = txBody
```
