## Supplementary software v0.2.1 for "Virtual control arms for paediatric myopia trials: external validation of axial-elongation models": drawing.py

```
# Copyright (c) 2010-2024 openpyxl

import math

from openpyxl.utils.units import pixels_to_EMU


class Drawing:
    """ a drawing object - eg container for shapes or charts
        we assume user specifies dimensions in pixels; units are
        converted to EMU in the drawing part
    """

    count = 0

    def __init__(self):

        self.name = ''
        self.description = ''
        self.coordinates = ((1, 2), (16, 8))
        self.left = 0
        self.top = 0
        self._width = 21 # default in px
        self._height = 192 #default in px
        self.resize_proportional = False
        self.rotation = 0
        self.anchortype = "absolute"
        self.anchorcol = 0 # left cell
        self.anchorrow = 0 # top row


    @property
    def width(self):
        return self._width


    @width.setter
    def width(self, w):
        if self.resize_proportional and w:
            ratio = self._height / self._width
            self._height = round(ratio * w)
        self._width = w


    @property
    def height(self):
        return self._height


    @height.setter
    def height(self, h):
        if self.resize_proportional and h:
            ratio = self._width / self._height
            self._width = round(ratio * h)
        self._height = h


    def set_dimension(self, w=0, h=0):

        xratio = w / self._width
        yratio = h / self._height

        if self.resize_proportional and w and h:
            if (xratio * self._height) < h:
                self._height = math.ceil(xratio * self._height)
                self._width = w
            else:
                self._width = math.ceil(yratio * self._width)
                self._height = h


    @property
    def anchor(self):
        from .spreadsheet_drawing import (
            OneCellAnchor,
            TwoCellAnchor,
            AbsoluteAnchor)
        if self.anchortype == "absolute":
            anchor = AbsoluteAnchor()
            anchor.pos.x = pixels_to_EMU(self.left)
            anchor.pos.y = pixels_to_EMU(self.top)

        elif self.anchortype == "oneCell":
            anchor = OneCellAnchor()
            anchor._from.col = self.anchorcol
            anchor._from.row = self.anchorrow

        anchor.ext.width = pixels_to_EMU(self._width)
        anchor.ext.height = pixels_to_EMU(self._height)

        return anchor
```
