## Supplementary software v0.2.1 for "Virtual control arms for paediatric myopia trials: external validation of axial-elongation models": effect.py

```
# Copyright (c) 2010-2024 openpyxl

from openpyxl.descriptors.serialisable import Serialisable
from openpyxl.descriptors import (
    Typed,
    String,
    Set,
    Bool,
    Integer,
    Float,
)

from .colors import ColorChoice


class TintEffect(Serialisable):

    tagname = "tint"

    hue = Integer()
    amt = Integer()

    def __init__(self,
                 hue=0,
                 amt=0,
                ):
        self.hue = hue
        self.amt = amt


class LuminanceEffect(Serialisable):

    tagname = "lum"

    bright = Integer() #Pct ?
    contrast = Integer() #Pct#

    def __init__(self,
                 bright=0,
                 contrast=0,
                ):
        self.bright = bright
        self.contrast = contrast


class HSLEffect(Serialisable):

    hue = Integer()
    sat = Integer()
    lum = Integer()

    def __init__(self,
                 hue=None,
                 sat=None,
                 lum=None,
                ):
        self.hue = hue
        self.sat = sat
        self.lum = lum


class GrayscaleEffect(Serialisable):

    tagname = "grayscl"


class FillOverlayEffect(Serialisable):

    blend = Set(values=(['over', 'mult', 'screen', 'darken', 'lighten']))

    def __init__(self,
                 blend=None,
                ):
        self.blend = blend


class DuotoneEffect(Serialisable):

    pass

class ColorReplaceEffect(Serialisable):

    pass

class Color(Serialisable):

    pass

class ColorChangeEffect(Serialisable):

    useA = Bool(allow_none=True)
    clrFrom = Typed(expected_type=Color, )
    clrTo = Typed(expected_type=Color, )

    def __init__(self,
                 useA=None,
                 clrFrom=None,
                 clrTo=None,
                ):
        self.useA = useA
        self.clrFrom = clrFrom
        self.clrTo = clrTo


class BlurEffect(Serialisable):

    rad = Float()
    grow = Bool(allow_none=True)

    def __init__(self,
                 rad=None,
                 grow=None,
                ):
        self.rad = rad
        self.grow = grow


class BiLevelEffect(Serialisable):

    thresh = Integer()

    def __init__(self,
                 thresh=None,
                ):
        self.thresh = thresh


class AlphaReplaceEffect(Serialisable):

    a = Integer()

    def __init__(self,
                 a=None,
                ):
        self.a = a


class AlphaModulateFixedEffect(Serialisable):

    amt = Integer()

    def __init__(self,
                 amt=None,
                ):
        self.amt = amt


class EffectContainer(Serialisable):

    type = Set(values=(['sib', 'tree']))
    name = String(allow_none=True)

    def __init__(self,
                 type=None,
                 name=None,
                ):
        self.type = type
        self.name = name


class AlphaModulateEffect(Serialisable):

    cont = Typed(expected_type=EffectContainer, )

    def __init__(self,
                 cont=None,
                ):
        self.cont = cont


class AlphaInverseEffect(Serialisable):

    pass

class AlphaFloorEffect(Serialisable):

    pass

class AlphaCeilingEffect(Serialisable):

    pass

class AlphaBiLevelEffect(Serialisable):

    thresh = Integer()

    def __init__(self,
                 thresh=None,
                ):
        self.thresh = thresh


class GlowEffect(ColorChoice):

    rad = Float()
    # uses element group EG_ColorChoice
    scrgbClr = ColorChoice.scrgbClr
    srgbClr = ColorChoice.srgbClr
    hslClr = ColorChoice.hslClr
    sysClr = ColorChoice.sysClr
    schemeClr = ColorChoice.schemeClr
    prstClr = ColorChoice.prstClr

    __elements__ = ('scrgbClr', 'srgbClr', 'hslClr', 'sysClr', 'schemeClr', 'prstClr')

    def __init__(self,
                 rad=None,
                 **kw
                ):
        self.rad = rad
        super().__init__(**kw)


class InnerShadowEffect(ColorChoice):

    blurRad = Float()
    dist = Float()
    dir = Integer()
    # uses element group EG_ColorChoice
    scrgbClr = ColorChoice.scrgbClr
    srgbClr = ColorChoice.srgbClr
    hslClr = ColorChoice.hslClr
    sysClr = ColorChoice.sysClr
    schemeClr = ColorChoice.schemeClr
    prstClr = ColorChoice.prstClr

    __elements__ = ('scrgbClr', 'srgbClr', 'hslClr', 'sysClr', 'schemeClr', 'prstClr')

    def __init__(self,
                 blurRad=None,
                 dist=None,
                 dir=None,
                 **kw
                 ):
        self.blurRad = blurRad
        self.dist = dist
        self.dir = dir
        super().__init__(**kw)


class OuterShadow(ColorChoice):

    tagname = "outerShdw"

    blurRad = Float(allow_none=True)
    dist = Float(allow_none=True)
    dir = Integer(allow_none=True)
    sx = Integer(allow_none=True)
    sy = Integer(allow_none=True)
    kx = Integer(allow_none=True)
    ky = Integer(allow_none=True)
    algn = Set(values=['tl', 't', 'tr', 'l', 'ctr', 'r', 'bl', 'b', 'br'])
    rotWithShape = Bool(allow_none=True)
    # uses element group EG_ColorChoice
    scrgbClr = ColorChoice.scrgbClr
    srgbClr = ColorChoice.srgbClr
    hslClr = ColorChoice.hslClr
    sysClr = ColorChoice.sysClr
    schemeClr = ColorChoice.schemeClr
    prstClr = ColorChoice.prstClr

    __elements__ = ('scrgbClr', 'srgbClr', 'hslClr', 'sysClr', 'schemeClr', 'prstClr')

    def __init__(self,
                 blurRad=None,
                 dist=None,
                 dir=None,
                 sx=None,
                 sy=None,
                 kx=None,
                 ky=None,
                 algn=None,
                 rotWithShape=None,
                 **kw
                ):
        self.blurRad = blurRad
        self.dist = dist
        self.dir = dir
        self.sx = sx
        self.sy = sy
        self.kx = kx
        self.ky = ky
        self.algn = algn
        self.rotWithShape = rotWithShape
        super().__init__(**kw)


class PresetShadowEffect(ColorChoice):

    prst = Set(values=(['shdw1', 'shdw2', 'shdw3', 'shdw4', 'shdw5', 'shdw6',
                        'shdw7', 'shdw8', 'shdw9', 'shdw10', 'shdw11', 'shdw12', 'shdw13',
                        'shdw14', 'shdw15', 'shdw16', 'shdw17', 'shdw18', 'shdw19', 'shdw20']))
    dist = Float()
    dir = Integer()
    # uses element group EG_ColorChoice
    scrgbClr = ColorChoice.scrgbClr
    srgbClr = ColorChoice.srgbClr
    hslClr = ColorChoice.hslClr
    sysClr = ColorChoice.sysClr
    schemeClr = ColorChoice.schemeClr
    prstClr = ColorChoice.prstClr

    __elements__ = ('scrgbClr', 'srgbClr', 'hslClr', 'sysClr', 'schemeClr', 'prstClr')

    def __init__(self,
                 prst=None,
                 dist=None,
                 dir=None,
                 **kw
                ):
        self.prst = prst
        self.dist = dist
        self.dir = dir
        super().__init__(**kw)


class ReflectionEffect(Serialisable):

    blurRad = Float()
    stA = Integer()
    stPos = Integer()
    endA = Integer()
    endPos = Integer()
    dist = Float()
    dir = Integer()
    fadeDir = Integer()
    sx = Integer()
    sy = Integer()
    kx = Integer()
    ky = Integer()
    algn = Set(values=(['tl', 't', 'tr', 'l', 'ctr', 'r', 'bl', 'b', 'br']))
    rotWithShape = Bool(allow_none=True)

    def __init__(self,
                 blurRad=None,
                 stA=None,
                 stPos=None,
                 endA=None,
                 endPos=None,
                 dist=None,
                 dir=None,
                 fadeDir=None,
                 sx=None,
                 sy=None,
                 kx=None,
                 ky=None,
                 algn=None,
                 rotWithShape=None,
                ):
        self.blurRad = blurRad
        self.stA = stA
        self.stPos = stPos
        self.endA = endA
        self.endPos = endPos
        self.dist = dist
        self.dir = dir
        self.fadeDir = fadeDir
        self.sx = sx
        self.sy = sy
        self.kx = kx
        self.ky = ky
        self.algn = algn
        self.rotWithShape = rotWithShape


class SoftEdgesEffect(Serialisable):

    rad = Float()

    def __init__(self,
                 rad=None,
                ):
        self.rad = rad


class EffectList(Serialisable):

    blur = Typed(expected_type=BlurEffect, allow_none=True)
    fillOverlay = Typed(expected_type=FillOverlayEffect, allow_none=True)
    glow = Typed(expected_type=GlowEffect, allow_none=True)
    innerShdw = Typed(expected_type=InnerShadowEffect, allow_none=True)
    outerShdw = Typed(expected_type=OuterShadow, allow_none=True)
    prstShdw = Typed(expected_type=PresetShadowEffect, allow_none=True)
    reflection = Typed(expected_type=ReflectionEffect, allow_none=True)
    softEdge = Typed(expected_type=SoftEdgesEffect, allow_none=True)

    __elements__ = ('blur', 'fillOverlay', 'glow', 'innerShdw', 'outerShdw',
                    'prstShdw', 'reflection', 'softEdge')

    def __init__(self,
                 blur=None,
                 fillOverlay=None,
                 glow=None,
                 innerShdw=None,
                 outerShdw=None,
                 prstShdw=None,
                 reflection=None,
                 softEdge=None,
                ):
        self.blur = blur
        self.fillOverlay = fillOverlay
        self.glow = glow
        self.innerShdw = innerShdw
        self.outerShdw = outerShdw
        self.prstShdw = prstShdw
        self.reflection = reflection
        self.softEdge = softEdge
```
