## Supplementary software v0.2.1 for "Virtual control arms for paediatric myopia trials: external validation of axial-elongation models": fill.py

```
# Copyright (c) 2010-2024 openpyxl

from openpyxl.descriptors.serialisable import Serialisable
from openpyxl.descriptors import (
    Alias,
    Bool,
    Integer,
    Set,
    NoneSet,
    Typed,
    MinMax,
)
from openpyxl.descriptors.excel import (
    Relation,
    Percentage,
)
from openpyxl.descriptors.nested import NestedNoneSet, NestedValue
from openpyxl.descriptors.sequence import NestedSequence
from openpyxl.descriptors.excel import ExtensionList as OfficeArtExtensionList
from openpyxl.xml.constants import DRAWING_NS

from .colors import (
    ColorChoice,
    HSLColor,
    SystemColor,
    SchemeColor,
    PRESET_COLORS,
    RGBPercent,
)

from .effect import (
    AlphaBiLevelEffect,
    AlphaCeilingEffect,
    AlphaFloorEffect,
    AlphaInverseEffect,
    AlphaModulateEffect,
    AlphaModulateFixedEffect,
    AlphaReplaceEffect,
    BiLevelEffect,
    BlurEffect,
    ColorChangeEffect,
    ColorReplaceEffect,
    DuotoneEffect,
    FillOverlayEffect,
    GrayscaleEffect,
    HSLEffect,
    LuminanceEffect,
    TintEffect,
)

"""
Fill elements from drawing main schema
"""

class PatternFillProperties(Serialisable):

    tagname = "pattFill"
    namespace = DRAWING_NS

    prst = NoneSet(values=(['pct5', 'pct10', 'pct20', 'pct25', 'pct30',
                            'pct40', 'pct50', 'pct60', 'pct70', 'pct75', 'pct80', 'pct90', 'horz',
                            'vert', 'ltHorz', 'ltVert', 'dkHorz', 'dkVert', 'narHorz', 'narVert',
                            'dashHorz', 'dashVert', 'cross', 'dnDiag', 'upDiag', 'ltDnDiag',
                            'ltUpDiag', 'dkDnDiag', 'dkUpDiag', 'wdDnDiag', 'wdUpDiag', 'dashDnDiag',
                            'dashUpDiag', 'diagCross', 'smCheck', 'lgCheck', 'smGrid', 'lgGrid',
                            'dotGrid', 'smConfetti', 'lgConfetti', 'horzBrick', 'diagBrick',
                            'solidDmnd', 'openDmnd', 'dotDmnd', 'plaid', 'sphere', 'weave', 'divot',
                            'shingle', 'wave', 'trellis', 'zigZag']))
    preset = Alias("prst")
    fgClr = Typed(expected_type=ColorChoice, allow_none=True)
    foreground = Alias("fgClr")
    bgClr = Typed(expected_type=ColorChoice, allow_none=True)
    background = Alias("bgClr")

    __elements__ = ("fgClr", "bgClr")

    def __init__(self,
                 prst=None,
                 fgClr=None,
                 bgClr=None,
                ):
        self.prst = prst
        self.fgClr = fgClr
        self.bgClr = bgClr


class RelativeRect(Serialisable):

    tagname = "rect"
    namespace = DRAWING_NS

    l = Percentage(allow_none=True)
    left = Alias('l')
    t = Percentage(allow_none=True)
    top = Alias('t')
    r = Percentage(allow_none=True)
    right = Alias('r')
    b = Percentage(allow_none=True)
    bottom = Alias('b')

    def __init__(self,
                 l=None,
                 t=None,
                 r=None,
                 b=None,
                ):
        self.l = l
        self.t = t
        self.r = r
        self.b = b


class StretchInfoProperties(Serialisable):

    tagname = "stretch"
    namespace = DRAWING_NS

    fillRect = Typed(expected_type=RelativeRect, allow_none=True)

    def __init__(self,
                 fillRect=RelativeRect(),
                ):
        self.fillRect = fillRect


class GradientStop(Serialisable):

    tagname = "gs"
    namespace = DRAWING_NS

    pos = MinMax(min=0, max=100000, allow_none=True)
    # Color Choice Group
    scrgbClr = Typed(expected_type=RGBPercent, allow_none=True)
    RGBPercent = Alias('scrgbClr')
    srgbClr = NestedValue(expected_type=str, allow_none=True) # needs pattern and can have transform
    RGB = Alias('srgbClr')
    hslClr = Typed(expected_type=HSLColor, allow_none=True)
    sysClr = Typed(expected_type=SystemColor, allow_none=True)
    schemeClr = Typed(expected_type=SchemeColor, allow_none=True)
    prstClr = NestedNoneSet(values=PRESET_COLORS)

    __elements__ = ('scrgbClr', 'srgbClr', 'hslClr', 'sysClr', 'schemeClr', 'prstClr')

    def __init__(self,
                 pos=None,
                 scrgbClr=None,
                 srgbClr=None,
                 hslClr=None,
                 sysClr=None,
                 schemeClr=None,
                 prstClr=None,
                ):
        if pos is None:
            pos = 0
        self.pos = pos

        self.scrgbClr = scrgbClr
        self.srgbClr = srgbClr
        self.hslClr = hslClr
        self.sysClr = sysClr
        self.schemeClr = schemeClr
        self.prstClr = prstClr


class LinearShadeProperties(Serialisable):

    tagname = "lin"
    namespace = DRAWING_NS

    ang = Integer()
    scaled = Bool(allow_none=True)

    def __init__(self,
                 ang=None,
                 scaled=None,
                ):
        self.ang = ang
        self.scaled = scaled


class PathShadeProperties(Serialisable):

    tagname = "path"
    namespace = DRAWING_NS

    path = Set(values=(['shape', 'circle', 'rect']))
    fillToRect = Typed(expected_type=RelativeRect, allow_none=True)

    def __init__(self,
                 path=None,
                 fillToRect=None,
                ):
        self.path = path
        self.fillToRect = fillToRect


class GradientFillProperties(Serialisable):

    tagname = "gradFill"
    namespace = DRAWING_NS

    flip = NoneSet(values=(['x', 'y', 'xy']))
    rotWithShape = Bool(allow_none=True)

    gsLst = NestedSequence(expected_type=GradientStop, count=False)
    stop_list = Alias("gsLst")

    lin = Typed(expected_type=LinearShadeProperties, allow_none=True)
    linear = Alias("lin")
    path = Typed(expected_type=PathShadeProperties, allow_none=True)

    tileRect = Typed(expected_type=RelativeRect, allow_none=True)

    __elements__ = ('gsLst', 'lin', 'path', 'tileRect')

    def __init__(self,
                 flip=None,
                 rotWithShape=None,
                 gsLst=(),
                 lin=None,
                 path=None,
                 tileRect=None,
                ):
        self.flip = flip
        self.rotWithShape = rotWithShape
        self.gsLst = gsLst
        self.lin = lin
        self.path = path
        self.tileRect = tileRect


class SolidColorFillProperties(Serialisable):

    tagname = "solidFill"

    # uses element group EG_ColorChoice
    scrgbClr = Typed(expected_type=RGBPercent, allow_none=True)
    RGBPercent = Alias('scrgbClr')
    srgbClr = NestedValue(expected_type=str, allow_none=True) # needs pattern and can have transform
    RGB = Alias('srgbClr')
    hslClr = Typed(expected_type=HSLColor, allow_none=True)
    sysClr = Typed(expected_type=SystemColor, allow_none=True)
    schemeClr = Typed(expected_type=SchemeColor, allow_none=True)
    prstClr = NestedNoneSet(values=PRESET_COLORS)

    __elements__ = ('scrgbClr', 'srgbClr', 'hslClr', 'sysClr', 'schemeClr', 'prstClr')

    def __init__(self,
                 scrgbClr=None,
                 srgbClr=None,
                 hslClr=None,
                 sysClr=None,
                 schemeClr=None,
                 prstClr=None,
                ):
        self.scrgbClr = scrgbClr
        self.srgbClr = srgbClr
        self.hslClr = hslClr
        self.sysClr = sysClr
        self.schemeClr = schemeClr
        self.prstClr = prstClr


class Blip(Serialisable):

    tagname = "blip"
    namespace = DRAWING_NS

    # Using attribute groupAG_Blob
    cstate = NoneSet(values=(['email', 'screen', 'print', 'hqprint']))
    embed = Relation() # rId
    link = Relation() # hyperlink
    noGrp = Bool(allow_none=True)
    noSelect = Bool(allow_none=True)
    noRot = Bool(allow_none=True)
    noChangeAspect = Bool(allow_none=True)
    noMove = Bool(allow_none=True)
    noResize = Bool(allow_none=True)
    noEditPoints = Bool(allow_none=True)
    noAdjustHandles = Bool(allow_none=True)
    noChangeArrowheads = Bool(allow_none=True)
    noChangeShapeType = Bool(allow_none=True)
    # some elements are choice
    extLst = Typed(expected_type=OfficeArtExtensionList, allow_none=True)
    alphaBiLevel = Typed(expected_type=AlphaBiLevelEffect, allow_none=True)
    alphaCeiling = Typed(expected_type=AlphaCeilingEffect, allow_none=True)
    alphaFloor = Typed(expected_type=AlphaFloorEffect, allow_none=True)
    alphaInv = Typed(expected_type=AlphaInverseEffect, allow_none=True)
    alphaMod = Typed(expected_type=AlphaModulateEffect, allow_none=True)
    alphaModFix = Typed(expected_type=AlphaModulateFixedEffect, allow_none=True)
    alphaRepl = Typed(expected_type=AlphaReplaceEffect, allow_none=True)
    biLevel = Typed(expected_type=BiLevelEffect, allow_none=True)
    blur = Typed(expected_type=BlurEffect, allow_none=True)
    clrChange = Typed(expected_type=ColorChangeEffect, allow_none=True)
    clrRepl = Typed(expected_type=ColorReplaceEffect, allow_none=True)
    duotone = Typed(expected_type=DuotoneEffect, allow_none=True)
    fillOverlay = Typed(expected_type=FillOverlayEffect, allow_none=True)
    grayscl = Typed(expected_type=GrayscaleEffect, allow_none=True)
    hsl = Typed(expected_type=HSLEffect, allow_none=True)
    lum = Typed(expected_type=LuminanceEffect, allow_none=True)
    tint = Typed(expected_type=TintEffect, allow_none=True)

    __elements__ = ('alphaBiLevel', 'alphaCeiling', 'alphaFloor', 'alphaInv',
                    'alphaMod', 'alphaModFix', 'alphaRepl', 'biLevel', 'blur', 'clrChange',
                    'clrRepl', 'duotone', 'fillOverlay', 'grayscl', 'hsl', 'lum', 'tint')

    def __init__(self,
                 cstate=None,
                 embed=None,
                 link=None,
                 noGrp=None,
                 noSelect=None,
                 noRot=None,
                 noChangeAspect=None,
                 noMove=None,
                 noResize=None,
                 noEditPoints=None,
                 noAdjustHandles=None,
                 noChangeArrowheads=None,
                 noChangeShapeType=None,
                 extLst=None,
                 alphaBiLevel=None,
                 alphaCeiling=None,
                 alphaFloor=None,
                 alphaInv=None,
                 alphaMod=None,
                 alphaModFix=None,
                 alphaRepl=None,
                 biLevel=None,
                 blur=None,
                 clrChange=None,
                 clrRepl=None,
                 duotone=None,
                 fillOverlay=None,
                 grayscl=None,
                 hsl=None,
                 lum=None,
                 tint=None,
                ):
        self.cstate = cstate
        self.embed = embed
        self.link = link
        self.noGrp = noGrp
        self.noSelect = noSelect
        self.noRot = noRot
        self.noChangeAspect = noChangeAspect
        self.noMove = noMove
        self.noResize = noResize
        self.noEditPoints = noEditPoints
        self.noAdjustHandles = noAdjustHandles
        self.noChangeArrowheads = noChangeArrowheads
        self.noChangeShapeType = noChangeShapeType
        self.extLst = extLst
        self.alphaBiLevel = alphaBiLevel
        self.alphaCeiling = alphaCeiling
        self.alphaFloor = alphaFloor
        self.alphaInv = alphaInv
        self.alphaMod = alphaMod
        self.alphaModFix = alphaModFix
        self.alphaRepl = alphaRepl
        self.biLevel = biLevel
        self.blur = blur
        self.clrChange = clrChange
        self.clrRepl = clrRepl
        self.duotone = duotone
        self.fillOverlay = fillOverlay
        self.grayscl = grayscl
        self.hsl = hsl
        self.lum = lum
        self.tint = tint


class TileInfoProperties(Serialisable):

    tx = Integer(allow_none=True)
    ty = Integer(allow_none=True)
    sx = Integer(allow_none=True)
    sy = Integer(allow_none=True)
    flip = NoneSet(values=(['x', 'y', 'xy']))
    algn = Set(values=(['tl', 't', 'tr', 'l', 'ctr', 'r', 'bl', 'b', 'br']))

    def __init__(self,
                 tx=None,
                 ty=None,
                 sx=None,
                 sy=None,
                 flip=None,
                 algn=None,
                ):
        self.tx = tx
        self.ty = ty
        self.sx = sx
        self.sy = sy
        self.flip = flip
        self.algn = algn


class BlipFillProperties(Serialisable):

    tagname = "blipFill"

    dpi = Integer(allow_none=True)
    rotWithShape = Bool(allow_none=True)

    blip = Typed(expected_type=Blip, allow_none=True)
    srcRect = Typed(expected_type=RelativeRect, allow_none=True)
    tile = Typed(expected_type=TileInfoProperties, allow_none=True)
    stretch = Typed(expected_type=StretchInfoProperties, allow_none=True)

    __elements__ = ("blip", "srcRect", "tile", "stretch")

    def __init__(self,
                 dpi=None,
                 rotWithShape=None,
                 blip=None,
                 tile=None,
                 stretch=StretchInfoProperties(),
                 srcRect=None,
                ):
        self.dpi = dpi
        self.rotWithShape = rotWithShape
        self.blip = blip
        self.tile = tile
        self.stretch = stretch
        self.srcRect = srcRect
```
