## Supplementary software v0.2.1 for "Virtual control arms for paediatric myopia trials: external validation of axial-elongation models": geometry.py

```
# Copyright (c) 2010-2024 openpyxl

from openpyxl.descriptors.serialisable import Serialisable
from openpyxl.descriptors import (
    Typed,
    Float,
    Integer,
    Bool,
    MinMax,
    Set,
    NoneSet,
    String,
    Alias,
)
from openpyxl.descriptors.excel import Coordinate, Percentage
from openpyxl.descriptors.excel import ExtensionList as OfficeArtExtensionList
from .line import LineProperties

from openpyxl.styles.colors import Color
from openpyxl.xml.constants import DRAWING_NS


class Point2D(Serialisable):

    tagname = "off"
    namespace = DRAWING_NS

    x = Coordinate()
    y = Coordinate()

    def __init__(self,
                 x=None,
                 y=None,
                ):
        self.x = x
        self.y = y


class PositiveSize2D(Serialisable):

    tagname = "ext"
    namespace = DRAWING_NS

    """
    Dimensions in EMUs
    """

    cx = Integer()
    width = Alias('cx')
    cy = Integer()
    height = Alias('cy')

    def __init__(self,
                 cx=None,
                 cy=None,
                ):
        self.cx = cx
        self.cy = cy


class Transform2D(Serialisable):

    tagname = "xfrm"
    namespace = DRAWING_NS

    rot = Integer(allow_none=True)
    flipH = Bool(allow_none=True)
    flipV = Bool(allow_none=True)
    off = Typed(expected_type=Point2D, allow_none=True)
    ext = Typed(expected_type=PositiveSize2D, allow_none=True)
    chOff = Typed(expected_type=Point2D, allow_none=True)
    chExt = Typed(expected_type=PositiveSize2D, allow_none=True)

    __elements__ = ('off', 'ext', 'chOff', 'chExt')

    def __init__(self,
                 rot=None,
                 flipH=None,
                 flipV=None,
                 off=None,
                 ext=None,
                 chOff=None,
                 chExt=None,
                ):
        self.rot = rot
        self.flipH = flipH
        self.flipV = flipV
        self.off = off
        self.ext = ext
        self.chOff = chOff
        self.chExt = chExt


class GroupTransform2D(Serialisable):

    tagname = "xfrm"
    namespace = DRAWING_NS

    rot = Integer(allow_none=True)
    flipH = Bool(allow_none=True)
    flipV = Bool(allow_none=True)
    off = Typed(expected_type=Point2D, allow_none=True)
    ext = Typed(expected_type=PositiveSize2D, allow_none=True)
    chOff = Typed(expected_type=Point2D, allow_none=True)
    chExt = Typed(expected_type=PositiveSize2D, allow_none=True)

    __elements__ = ("off", "ext", "chOff", "chExt")

    def __init__(self,
                 rot=0,
                 flipH=None,
                 flipV=None,
                 off=None,
                 ext=None,
                 chOff=None,
                 chExt=None,
                ):
        self.rot = rot
        self.flipH = flipH
        self.flipV = flipV
        self.off = off
        self.ext = ext
        self.chOff = chOff
        self.chExt = chExt


class SphereCoords(Serialisable):

    tagname = "sphereCoords" # usually

    lat = Integer()
    lon = Integer()
    rev = Integer()

    def __init__(self,
                 lat=None,
                 lon=None,
                 rev=None,
                ):
        self.lat = lat
        self.lon = lon
        self.rev = rev


class Camera(Serialisable):

    tagname = "camera"

    prst = Set(values=[
        'legacyObliqueTopLeft', 'legacyObliqueTop', 'legacyObliqueTopRight', 'legacyObliqueLeft',
         'legacyObliqueFront', 'legacyObliqueRight', 'legacyObliqueBottomLeft',
         'legacyObliqueBottom', 'legacyObliqueBottomRight', 'legacyPerspectiveTopLeft',
         'legacyPerspectiveTop', 'legacyPerspectiveTopRight', 'legacyPerspectiveLeft',
         'legacyPerspectiveFront', 'legacyPerspectiveRight', 'legacyPerspectiveBottomLeft',
         'legacyPerspectiveBottom', 'legacyPerspectiveBottomRight', 'orthographicFront',
         'isometricTopUp', 'isometricTopDown', 'isometricBottomUp', 'isometricBottomDown',
         'isometricLeftUp', 'isometricLeftDown', 'isometricRightUp', 'isometricRightDown',
         'isometricOffAxis1Left', 'isometricOffAxis1Right', 'isometricOffAxis1Top',
         'isometricOffAxis2Left', 'isometricOffAxis2Right', 'isometricOffAxis2Top',
         'isometricOffAxis3Left', 'isometricOffAxis3Right', 'isometricOffAxis3Bottom',
         'isometricOffAxis4Left', 'isometricOffAxis4Right', 'isometricOffAxis4Bottom',
         'obliqueTopLeft',  'obliqueTop', 'obliqueTopRight', 'obliqueLeft', 'obliqueRight',
         'obliqueBottomLeft', 'obliqueBottom', 'obliqueBottomRight', 'perspectiveFront',
         'perspectiveLeft', 'perspectiveRight', 'perspectiveAbove', 'perspectiveBelow',
         'perspectiveAboveLeftFacing', 'perspectiveAboveRightFacing',
         'perspectiveContrastingLeftFacing', 'perspectiveContrastingRightFacing',
         'perspectiveHeroicLeftFacing', 'perspectiveHeroicRightFacing',
         'perspectiveHeroicExtremeLeftFacing', 'perspectiveHeroicExtremeRightFacing',
         'perspectiveRelaxed', 'perspectiveRelaxedModerately'])
    fov = Integer(allow_none=True)
    zoom = Typed(expected_type=Percentage, allow_none=True)
    rot = Typed(expected_type=SphereCoords, allow_none=True)


    def __init__(self,
                 prst=None,
                 fov=None,
                 zoom=None,
                 rot=None,
                ):
        self.prst = prst
        self.fov = fov
        self.zoom = zoom
        self.rot = rot


class LightRig(Serialisable):

    tagname = "lightRig"

    rig = Set(values=['legacyFlat1', 'legacyFlat2', 'legacyFlat3', 'legacyFlat4', 'legacyNormal1',
         'legacyNormal2', 'legacyNormal3', 'legacyNormal4', 'legacyHarsh1',
         'legacyHarsh2', 'legacyHarsh3', 'legacyHarsh4', 'threePt', 'balanced',
         'soft', 'harsh', 'flood', 'contrasting', 'morning', 'sunrise', 'sunset',
         'chilly', 'freezing', 'flat', 'twoPt', 'glow', 'brightRoom']
    )
    dir = Set(values=(['tl', 't', 'tr', 'l', 'r', 'bl', 'b', 'br']))
    rot = Typed(expected_type=SphereCoords, allow_none=True)

    def __init__(self,
                 rig=None,
                 dir=None,
                 rot=None,
                ):
        self.rig = rig
        self.dir = dir
        self.rot = rot


class Vector3D(Serialisable):

    tagname = "vector"

    dx = Integer() # can be in or universl measure :-/
    dy = Integer()
    dz = Integer()

    def __init__(self,
                 dx=None,
                 dy=None,
                 dz=None,
                ):
        self.dx = dx
        self.dy = dy
        self.dz = dz


class Point3D(Serialisable):

    tagname = "anchor"

    x = Integer()
    y = Integer()
    z = Integer()

    def __init__(self,
                 x=None,
                 y=None,
                 z=None,
                ):
        self.x = x
        self.y = y
        self.z = z


class Backdrop(Serialisable):

    anchor = Typed(expected_type=Point3D, )
    norm = Typed(expected_type=Vector3D, )
    up = Typed(expected_type=Vector3D, )
    extLst = Typed(expected_type=OfficeArtExtensionList, allow_none=True)

    def __init__(self,
                 anchor=None,
                 norm=None,
                 up=None,
                 extLst=None,
                ):
        self.anchor = anchor
        self.norm = norm
        self.up = up
        self.extLst = extLst


class Scene3D(Serialisable):

    camera = Typed(expected_type=Camera, )
    lightRig = Typed(expected_type=LightRig, )
    backdrop = Typed(expected_type=Backdrop, allow_none=True)
    extLst = Typed(expected_type=OfficeArtExtensionList, allow_none=True)

    def __init__(self,
                 camera=None,
                 lightRig=None,
                 backdrop=None,
                 extLst=None,
                ):
        self.camera = camera
        self.lightRig = lightRig
        self.backdrop = backdrop
        self.extLst = extLst


class Bevel(Serialisable):

    tagname = "bevel"

    w = Integer()
    h = Integer()
    prst = NoneSet(values=
               ['relaxedInset', 'circle', 'slope', 'cross', 'angle',
                'softRound', 'convex', 'coolSlant', 'divot', 'riblet',
                 'hardEdge', 'artDeco']
               )

    def __init__(self,
                 w=None,
                 h=None,
                 prst=None,
                ):
        self.w = w
        self.h = h
        self.prst = prst


class Shape3D(Serialisable):

    namespace = DRAWING_NS

    z = Typed(expected_type=Coordinate, allow_none=True)
    extrusionH = Integer(allow_none=True)
    contourW = Integer(allow_none=True)
    prstMaterial = NoneSet(values=[
        'legacyMatte','legacyPlastic', 'legacyMetal', 'legacyWireframe', 'matte', 'plastic',
        'metal', 'warmMatte', 'translucentPowder', 'powder', 'dkEdge',
        'softEdge', 'clear', 'flat', 'softmetal']
                       )
    bevelT = Typed(expected_type=Bevel, allow_none=True)
    bevelB = Typed(expected_type=Bevel, allow_none=True)
    extrusionClr = Typed(expected_type=Color, allow_none=True)
    contourClr = Typed(expected_type=Color, allow_none=True)
    extLst = Typed(expected_type=OfficeArtExtensionList, allow_none=True)

    def __init__(self,
                 z=None,
                 extrusionH=None,
                 contourW=None,
                 prstMaterial=None,
                 bevelT=None,
                 bevelB=None,
                 extrusionClr=None,
                 contourClr=None,
                 extLst=None,
                ):
        self.z = z
        self.extrusionH = extrusionH
        self.contourW = contourW
        self.prstMaterial = prstMaterial
        self.bevelT = bevelT
        self.bevelB = bevelB
        self.extrusionClr = extrusionClr
        self.contourClr = contourClr
        self.extLst = extLst


class Path2D(Serialisable):

    w = Float()
    h = Float()
    fill = NoneSet(values=(['norm', 'lighten', 'lightenLess', 'darken', 'darkenLess']))
    stroke = Bool(allow_none=True)
    extrusionOk = Bool(allow_none=True)

    def __init__(self,
                 w=None,
                 h=None,
                 fill=None,
                 stroke=None,
                 extrusionOk=None,
                ):
        self.w = w
        self.h = h
        self.fill = fill
        self.stroke = stroke
        self.extrusionOk = extrusionOk


class Path2DList(Serialisable):

    path = Typed(expected_type=Path2D, allow_none=True)

    def __init__(self,
                 path=None,
                ):
        self.path = path


class GeomRect(Serialisable):

    l = Coordinate()
    t = Coordinate()
    r = Coordinate()
    b = Coordinate()

    def __init__(self,
                 l=None,
                 t=None,
                 r=None,
                 b=None,
                ):
        self.l = l
        self.t = t
        self.r = r
        self.b = b


class AdjPoint2D(Serialisable):

    x = Coordinate()
    y = Coordinate()

    def __init__(self,
                 x=None,
                 y=None,
                ):
        self.x = x
        self.y = y


class ConnectionSite(Serialisable):

    ang = MinMax(min=0, max=360) # guess work, can also be a name
    pos = Typed(expected_type=AdjPoint2D, )

    def __init__(self,
                 ang=None,
                 pos=None,
                ):
        self.ang = ang
        self.pos = pos


class ConnectionSiteList(Serialisable):

    cxn = Typed(expected_type=ConnectionSite, allow_none=True)

    def __init__(self,
                 cxn=None,
                ):
        self.cxn = cxn


class AdjustHandleList(Serialisable):

    pass

class GeomGuide(Serialisable):

    name = String()
    fmla = String()

    def __init__(self,
                 name=None,
                 fmla=None,
                ):
        self.name = name
        self.fmla = fmla


class GeomGuideList(Serialisable):

    gd = Typed(expected_type=GeomGuide, allow_none=True)

    def __init__(self,
                 gd=None,
                ):
        self.gd = gd


class CustomGeometry2D(Serialisable):

    avLst = Typed(expected_type=GeomGuideList, allow_none=True)
    gdLst = Typed(expected_type=GeomGuideList, allow_none=True)
    ahLst = Typed(expected_type=AdjustHandleList, allow_none=True)
    cxnLst = Typed(expected_type=ConnectionSiteList, allow_none=True)
    #rect = Typed(expected_type=GeomRect, allow_none=True)
    pathLst = Typed(expected_type=Path2DList, )

    def __init__(self,
                 avLst=None,
                 gdLst=None,
                 ahLst=None,
                 cxnLst=None,
                 rect=None,
                 pathLst=None,
                ):
        self.avLst = avLst
        self.gdLst = gdLst
        self.ahLst = ahLst
        self.cxnLst = cxnLst
        self.rect = None
        self.pathLst = pathLst


class PresetGeometry2D(Serialisable):

    namespace = DRAWING_NS

    prst = Set(values=(
        ['line', 'lineInv', 'triangle', 'rtTriangle', 'rect',
         'diamond', 'parallelogram', 'trapezoid', 'nonIsoscelesTrapezoid',
         'pentagon', 'hexagon', 'heptagon', 'octagon', 'decagon', 'dodecagon',
         'star4', 'star5', 'star6', 'star7', 'star8', 'star10', 'star12',
         'star16', 'star24', 'star32', 'roundRect', 'round1Rect',
         'round2SameRect', 'round2DiagRect', 'snipRoundRect', 'snip1Rect',
         'snip2SameRect', 'snip2DiagRect', 'plaque', 'ellipse', 'teardrop',
         'homePlate', 'chevron', 'pieWedge', 'pie', 'blockArc', 'donut',
         'noSmoking', 'rightArrow', 'leftArrow', 'upArrow', 'downArrow',
         'stripedRightArrow', 'notchedRightArrow', 'bentUpArrow',
         'leftRightArrow', 'upDownArrow', 'leftUpArrow', 'leftRightUpArrow',
         'quadArrow', 'leftArrowCallout', 'rightArrowCallout', 'upArrowCallout',
         'downArrowCallout', 'leftRightArrowCallout', 'upDownArrowCallout',
         'quadArrowCallout', 'bentArrow', 'uturnArrow', 'circularArrow',
         'leftCircularArrow', 'leftRightCircularArrow', 'curvedRightArrow',
         'curvedLeftArrow', 'curvedUpArrow', 'curvedDownArrow', 'swooshArrow',
         'cube', 'can', 'lightningBolt', 'heart', 'sun', 'moon', 'smileyFace',
         'irregularSeal1', 'irregularSeal2', 'foldedCorner', 'bevel', 'frame',
         'halfFrame', 'corner', 'diagStripe', 'chord', 'arc', 'leftBracket',
         'rightBracket', 'leftBrace', 'rightBrace', 'bracketPair', 'bracePair',
         'straightConnector1', 'bentConnector2', 'bentConnector3',
         'bentConnector4', 'bentConnector5', 'curvedConnector2',
         'curvedConnector3', 'curvedConnector4', 'curvedConnector5', 'callout1',
         'callout2', 'callout3', 'accentCallout1', 'accentCallout2',
         'accentCallout3', 'borderCallout1', 'borderCallout2', 'borderCallout3',
         'accentBorderCallout1', 'accentBorderCallout2', 'accentBorderCallout3',
         'wedgeRectCallout', 'wedgeRoundRectCallout', 'wedgeEllipseCallout',
         'cloudCallout', 'cloud', 'ribbon', 'ribbon2', 'ellipseRibbon',
         'ellipseRibbon2', 'leftRightRibbon', 'verticalScroll',
         'horizontalScroll', 'wave', 'doubleWave', 'plus', 'flowChartProcess',
         'flowChartDecision', 'flowChartInputOutput',
         'flowChartPredefinedProcess', 'flowChartInternalStorage',
         'flowChartDocument', 'flowChartMultidocument', 'flowChartTerminator',
         'flowChartPreparation', 'flowChartManualInput',
         'flowChartManualOperation', 'flowChartConnector', 'flowChartPunchedCard',
         'flowChartPunchedTape', 'flowChartSummingJunction', 'flowChartOr',
         'flowChartCollate', 'flowChartSort', 'flowChartExtract',
         'flowChartMerge', 'flowChartOfflineStorage', 'flowChartOnlineStorage',
         'flowChartMagneticTape', 'flowChartMagneticDisk',
         'flowChartMagneticDrum', 'flowChartDisplay', 'flowChartDelay',
         'flowChartAlternateProcess', 'flowChartOffpageConnector',
         'actionButtonBlank', 'actionButtonHome', 'actionButtonHelp',
         'actionButtonInformation', 'actionButtonForwardNext',
         'actionButtonBackPrevious', 'actionButtonEnd', 'actionButtonBeginning',
         'actionButtonReturn', 'actionButtonDocument', 'actionButtonSound',
         'actionButtonMovie', 'gear6', 'gear9', 'funnel', 'mathPlus', 'mathMinus',
         'mathMultiply', 'mathDivide', 'mathEqual', 'mathNotEqual', 'cornerTabs',
         'squareTabs', 'plaqueTabs', 'chartX', 'chartStar', 'chartPlus']))
    avLst = Typed(expected_type=GeomGuideList, allow_none=True)

    def __init__(self,
                 prst=None,
                 avLst=None,
                ):
        self.prst = prst
        self.avLst = avLst


class FontReference(Serialisable):

    idx = NoneSet(values=(['major', 'minor']))

    def __init__(self,
                 idx=None,
                ):
        self.idx = idx


class StyleMatrixReference(Serialisable):

    idx = Integer()

    def __init__(self,
                 idx=None,
                ):
        self.idx = idx


class ShapeStyle(Serialisable):

    lnRef = Typed(expected_type=StyleMatrixReference, )
    fillRef = Typed(expected_type=StyleMatrixReference, )
    effectRef = Typed(expected_type=StyleMatrixReference, )
    fontRef = Typed(expected_type=FontReference, )

    def __init__(self,
                 lnRef=None,
                 fillRef=None,
                 effectRef=None,
                 fontRef=None,
                ):
        self.lnRef = lnRef
        self.fillRef = fillRef
        self.effectRef = effectRef
        self.fontRef = fontRef
```
