## Supplementary software v0.2.1 for "Virtual control arms for paediatric myopia trials: external validation of axial-elongation models": graphic.py

```
# Copyright (c) 2010-2024 openpyxl

from openpyxl.xml.constants import CHART_NS, DRAWING_NS
from openpyxl.descriptors.serialisable import Serialisable
from openpyxl.descriptors import (
    Typed,
    Bool,
    String,
    Alias,
)
from openpyxl.descriptors.excel import ExtensionList as OfficeArtExtensionList

from .effect import (
    EffectList,
    EffectContainer,
)
from .fill import (
    Blip,
    GradientFillProperties,
    BlipFillProperties,
)
from .picture import PictureFrame
from .properties import (
    NonVisualDrawingProps,
    NonVisualGroupShape,
    GroupShapeProperties,
)
from .relation import ChartRelation
from .xdr import XDRTransform2D


class GraphicFrameLocking(Serialisable):

    noGrp = Bool(allow_none=True)
    noDrilldown = Bool(allow_none=True)
    noSelect = Bool(allow_none=True)
    noChangeAspect = Bool(allow_none=True)
    noMove = Bool(allow_none=True)
    noResize = Bool(allow_none=True)
    extLst = Typed(expected_type=OfficeArtExtensionList, allow_none=True)

    def __init__(self,
                 noGrp=None,
                 noDrilldown=None,
                 noSelect=None,
                 noChangeAspect=None,
                 noMove=None,
                 noResize=None,
                 extLst=None,
                ):
        self.noGrp = noGrp
        self.noDrilldown = noDrilldown
        self.noSelect = noSelect
        self.noChangeAspect = noChangeAspect
        self.noMove = noMove
        self.noResize = noResize
        self.extLst = extLst


class NonVisualGraphicFrameProperties(Serialisable):

    tagname = "cNvGraphicFramePr"

    graphicFrameLocks = Typed(expected_type=GraphicFrameLocking, allow_none=True)
    extLst = Typed(expected_type=OfficeArtExtensionList, allow_none=True)

    def __init__(self,
                 graphicFrameLocks=None,
                 extLst=None,
                ):
        self.graphicFrameLocks = graphicFrameLocks
        self.extLst = extLst


class NonVisualGraphicFrame(Serialisable):

    tagname = "nvGraphicFramePr"

    cNvPr = Typed(expected_type=NonVisualDrawingProps)
    cNvGraphicFramePr = Typed(expected_type=NonVisualGraphicFrameProperties)

    __elements__ = ('cNvPr', 'cNvGraphicFramePr')

    def __init__(self,
                 cNvPr=None,
                 cNvGraphicFramePr=None,
                ):
        if cNvPr is None:
            cNvPr = NonVisualDrawingProps(id=0, name="Chart 0")
        self.cNvPr = cNvPr
        if cNvGraphicFramePr is None:
            cNvGraphicFramePr = NonVisualGraphicFrameProperties()
        self.cNvGraphicFramePr = cNvGraphicFramePr


class GraphicData(Serialisable):

    tagname = "graphicData"
    namespace = DRAWING_NS

    uri = String()
    chart = Typed(expected_type=ChartRelation, allow_none=True)


    def __init__(self,
                 uri=CHART_NS,
                 chart=None,
                ):
        self.uri = uri
        self.chart = chart


class GraphicObject(Serialisable):

    tagname = "graphic"
    namespace = DRAWING_NS

    graphicData = Typed(expected_type=GraphicData)

    def __init__(self,
                 graphicData=None,
                ):
        if graphicData is None:
            graphicData = GraphicData()
        self.graphicData = graphicData


class GraphicFrame(Serialisable):

    tagname = "graphicFrame"

    nvGraphicFramePr = Typed(expected_type=NonVisualGraphicFrame)
    xfrm = Typed(expected_type=XDRTransform2D)
    graphic = Typed(expected_type=GraphicObject)
    macro = String(allow_none=True)
    fPublished = Bool(allow_none=True)

    __elements__ = ('nvGraphicFramePr', 'xfrm', 'graphic', 'macro', 'fPublished')

    def __init__(self,
                 nvGraphicFramePr=None,
                 xfrm=None,
                 graphic=None,
                 macro=None,
                 fPublished=None,
                 ):
        if nvGraphicFramePr is None:
            nvGraphicFramePr = NonVisualGraphicFrame()
        self.nvGraphicFramePr = nvGraphicFramePr
        if xfrm is None:
            xfrm = XDRTransform2D()
        self.xfrm = xfrm
        if graphic is None:
            graphic = GraphicObject()
        self.graphic = graphic
        self.macro = macro
        self.fPublished = fPublished


class GroupShape(Serialisable):

    nvGrpSpPr = Typed(expected_type=NonVisualGroupShape)
    nonVisualProperties = Alias("nvGrpSpPr")
    grpSpPr = Typed(expected_type=GroupShapeProperties)
    visualProperties = Alias("grpSpPr")
    pic = Typed(expected_type=PictureFrame, allow_none=True)

    __elements__ = ["nvGrpSpPr", "grpSpPr", "pic"]

    def __init__(self,
                 nvGrpSpPr=None,
                 grpSpPr=None,
                 pic=None,
                ):
        self.nvGrpSpPr = nvGrpSpPr
        self.grpSpPr = grpSpPr
        self.pic = pic
```
