## Supplementary software v0.2.1 for "Virtual control arms for paediatric myopia trials: external validation of axial-elongation models": image.py

```
# Copyright (c) 2010-2024 openpyxl

from io import BytesIO

try:
    from PIL import Image as PILImage
except ImportError:
    PILImage = False


def _import_image(img):
    if not PILImage:
        raise ImportError('You must install Pillow to fetch image objects')

    if not isinstance(img, PILImage.Image):
        img = PILImage.open(img)

    return img


class Image:
    """Image in a spreadsheet"""

    _id = 1
    _path = "/xl/media/image{0}.{1}"
    anchor = "A1"

    def __init__(self, img):

        self.ref = img
        mark_to_close = isinstance(img, str)
        image = _import_image(img)
        self.width, self.height = image.size

        try:
            self.format = image.format.lower()
        except AttributeError:
            self.format = "png"
        if mark_to_close:
            # PIL instances created for metadata should be closed.
            image.close()


    def _data(self):
        """
        Return image data, convert to supported types if necessary
        """
        img = _import_image(self.ref)
        # don't convert these file formats
        if self.format in ['gif', 'jpeg', 'png']:
            img.fp.seek(0)
            fp = img.fp
        else:
            fp = BytesIO()
            img.save(fp, format="png")
            fp.seek(0)

        data = fp.read()
        fp.close()
        return data


    @property
    def path(self):
        return self._path.format(self._id, self.format)
```
