## Supplementary software v0.2.1 for "Virtual control arms for paediatric myopia trials: external validation of axial-elongation models": line.py

```
# Copyright (c) 2010-2024 openpyxl

from openpyxl.descriptors.serialisable import Serialisable
from openpyxl.descriptors import (
    Typed,
    Integer,
    MinMax,
    NoneSet,
    Alias,
    Sequence
)

from openpyxl.descriptors.nested import (
    NestedInteger,
    NestedNoneSet,
    EmptyTag,
)
from openpyxl.xml.constants import DRAWING_NS

from .colors import ColorChoiceDescriptor
from .fill import GradientFillProperties, PatternFillProperties
from openpyxl.descriptors.excel import ExtensionList as OfficeArtExtensionList

"""
Line elements from drawing main schema
"""


class LineEndProperties(Serialisable):

    tagname = "end"
    namespace = DRAWING_NS

    type = NoneSet(values=(['none', 'triangle', 'stealth', 'diamond', 'oval', 'arrow']))
    w = NoneSet(values=(['sm', 'med', 'lg']))
    len = NoneSet(values=(['sm', 'med', 'lg']))

    def __init__(self,
                 type=None,
                 w=None,
                 len=None,
                ):
        self.type = type
        self.w = w
        self.len = len


class DashStop(Serialisable):

    tagname = "ds"
    namespace = DRAWING_NS

    d = Integer()
    length = Alias('d')
    sp = Integer()
    space = Alias('sp')

    def __init__(self,
                 d=0,
                 sp=0,
                ):
        self.d = d
        self.sp = sp


class DashStopList(Serialisable):

    ds = Sequence(expected_type=DashStop, allow_none=True)

    def __init__(self,
                 ds=None,
                ):
        self.ds = ds


class LineProperties(Serialisable):

    tagname = "ln"
    namespace = DRAWING_NS

    w = MinMax(min=0, max=20116800, allow_none=True) # EMU
    width = Alias('w')
    cap = NoneSet(values=(['rnd', 'sq', 'flat']))
    cmpd = NoneSet(values=(['sng', 'dbl', 'thickThin', 'thinThick', 'tri']))
    algn = NoneSet(values=(['ctr', 'in']))

    noFill = EmptyTag()
    solidFill = ColorChoiceDescriptor()
    gradFill = Typed(expected_type=GradientFillProperties, allow_none=True)
    pattFill = Typed(expected_type=PatternFillProperties, allow_none=True)

    prstDash = NestedNoneSet(values=(['solid', 'dot', 'dash', 'lgDash', 'dashDot',
                       'lgDashDot', 'lgDashDotDot', 'sysDash', 'sysDot', 'sysDashDot',
                       'sysDashDotDot']), namespace=namespace)
    dashStyle = Alias('prstDash')

    custDash = Typed(expected_type=DashStop, allow_none=True)

    round = EmptyTag()
    bevel = EmptyTag()
    miter = NestedInteger(allow_none=True, attribute="lim")

    headEnd = Typed(expected_type=LineEndProperties, allow_none=True)
    tailEnd = Typed(expected_type=LineEndProperties, allow_none=True)
    extLst = Typed(expected_type=OfficeArtExtensionList, allow_none=True)

    __elements__ = ('noFill', 'solidFill', 'gradFill', 'pattFill',
                    'prstDash', 'custDash', 'round', 'bevel', 'miter', 'headEnd', 'tailEnd')

    def __init__(self,
                 w=None,
                 cap=None,
                 cmpd=None,
                 algn=None,
                 noFill=None,
                 solidFill=None,
                 gradFill=None,
                 pattFill=None,
                 prstDash=None,
                 custDash=None,
                 round=None,
                 bevel=None,
                 miter=None,
                 headEnd=None,
                 tailEnd=None,
                 extLst=None,
                ):
        self.w = w
        self.cap = cap
        self.cmpd = cmpd
        self.algn = algn
        self.noFill = noFill
        self.solidFill = solidFill
        self.gradFill = gradFill
        self.pattFill = pattFill
        if prstDash is None:
            prstDash = "solid"
        self.prstDash = prstDash
        self.custDash = custDash
        self.round = round
        self.bevel = bevel
        self.miter = miter
        self.headEnd = headEnd
        self.tailEnd = tailEnd
```
