## Supplementary software v0.2.1 for "Virtual control arms for paediatric myopia trials: external validation of axial-elongation models": picture.py

```
# Copyright (c) 2010-2024 openpyxl

from openpyxl.xml.constants import DRAWING_NS

from openpyxl.descriptors.serialisable import Serialisable
from openpyxl.descriptors import (
    Typed,
    Bool,
    String,
    Alias,
)
from openpyxl.descriptors.excel import ExtensionList as OfficeArtExtensionList

from openpyxl.chart.shapes import GraphicalProperties

from .fill import BlipFillProperties
from .properties import NonVisualDrawingProps
from .geometry import ShapeStyle


class PictureLocking(Serialisable):

    tagname = "picLocks"
    namespace = DRAWING_NS

    # Using attribute group AG_Locking
    noCrop = Bool(allow_none=True)
    noGrp = Bool(allow_none=True)
    noSelect = Bool(allow_none=True)
    noRot = Bool(allow_none=True)
    noChangeAspect = Bool(allow_none=True)
    noMove = Bool(allow_none=True)
    noResize = Bool(allow_none=True)
    noEditPoints = Bool(allow_none=True)
    noAdjustHandles = Bool(allow_none=True)
    noChangeArrowheads = Bool(allow_none=True)
    noChangeShapeType = Bool(allow_none=True)
    extLst = Typed(expected_type=OfficeArtExtensionList, allow_none=True)

    __elements__ = ()

    def __init__(self,
                 noCrop=None,
                 noGrp=None,
                 noSelect=None,
                 noRot=None,
                 noChangeAspect=None,
                 noMove=None,
                 noResize=None,
                 noEditPoints=None,
                 noAdjustHandles=None,
                 noChangeArrowheads=None,
                 noChangeShapeType=None,
                 extLst=None,
                ):
        self.noCrop = noCrop
        self.noGrp = noGrp
        self.noSelect = noSelect
        self.noRot = noRot
        self.noChangeAspect = noChangeAspect
        self.noMove = noMove
        self.noResize = noResize
        self.noEditPoints = noEditPoints
        self.noAdjustHandles = noAdjustHandles
        self.noChangeArrowheads = noChangeArrowheads
        self.noChangeShapeType = noChangeShapeType


class NonVisualPictureProperties(Serialisable):

    tagname = "cNvPicPr"

    preferRelativeResize = Bool(allow_none=True)
    picLocks = Typed(expected_type=PictureLocking, allow_none=True)
    extLst = Typed(expected_type=OfficeArtExtensionList, allow_none=True)

    __elements__ = ("picLocks",)

    def __init__(self,
                 preferRelativeResize=None,
                 picLocks=None,
                 extLst=None,
                ):
        self.preferRelativeResize = preferRelativeResize
        self.picLocks = picLocks


class PictureNonVisual(Serialisable):

    tagname = "nvPicPr"

    cNvPr = Typed(expected_type=NonVisualDrawingProps, )
    cNvPicPr = Typed(expected_type=NonVisualPictureProperties, )

    __elements__ = ("cNvPr", "cNvPicPr")

    def __init__(self,
                 cNvPr=None,
                 cNvPicPr=None,
                ):
        if cNvPr is None:
            cNvPr = NonVisualDrawingProps(id=0, name="Image 1", descr="Name of file")
        self.cNvPr = cNvPr
        if cNvPicPr is None:
            cNvPicPr = NonVisualPictureProperties()
        self.cNvPicPr = cNvPicPr


class PictureFrame(Serialisable):

    tagname = "pic"

    macro = String(allow_none=True)
    fPublished = Bool(allow_none=True)
    nvPicPr = Typed(expected_type=PictureNonVisual, )
    blipFill = Typed(expected_type=BlipFillProperties, )
    spPr = Typed(expected_type=GraphicalProperties, )
    graphicalProperties = Alias('spPr')
    style = Typed(expected_type=ShapeStyle, allow_none=True)

    __elements__ = ("nvPicPr", "blipFill", "spPr", "style")

    def __init__(self,
                 macro=None,
                 fPublished=None,
                 nvPicPr=None,
                 blipFill=None,
                 spPr=None,
                 style=None,
                ):
        self.macro = macro
        self.fPublished = fPublished
        if nvPicPr is None:
            nvPicPr = PictureNonVisual()
        self.nvPicPr = nvPicPr
        if blipFill is None:
            blipFill = BlipFillProperties()
        self.blipFill = blipFill
        if spPr is None:
            spPr = GraphicalProperties()
        self.spPr = spPr
        self.style = style
```
