## Supplementary software v0.2.1 for "Virtual control arms for paediatric myopia trials: external validation of axial-elongation models": properties.py

```
# Copyright (c) 2010-2024 openpyxl

from openpyxl.xml.constants import DRAWING_NS
from openpyxl.descriptors.serialisable import Serialisable
from openpyxl.descriptors import (
    Typed,
    Bool,
    Integer,
    Set,
    String,
    Alias,
    NoneSet,
)
from openpyxl.descriptors.excel import ExtensionList as OfficeArtExtensionList

from .geometry import GroupTransform2D, Scene3D
from .text import Hyperlink


class GroupShapeProperties(Serialisable):

    tagname = "grpSpPr"

    bwMode = NoneSet(values=(['clr', 'auto', 'gray', 'ltGray', 'invGray',
                          'grayWhite', 'blackGray', 'blackWhite', 'black', 'white', 'hidden']))
    xfrm = Typed(expected_type=GroupTransform2D, allow_none=True)
    scene3d = Typed(expected_type=Scene3D, allow_none=True)
    extLst = Typed(expected_type=OfficeArtExtensionList, allow_none=True)

    def __init__(self,
                 bwMode=None,
                 xfrm=None,
                 scene3d=None,
                 extLst=None,
                ):
        self.bwMode = bwMode
        self.xfrm = xfrm
        self.scene3d = scene3d
        self.extLst = extLst


class GroupLocking(Serialisable):

    tagname = "grpSpLocks"
    namespace = DRAWING_NS

    noGrp = Bool(allow_none=True)
    noUngrp = Bool(allow_none=True)
    noSelect = Bool(allow_none=True)
    noRot = Bool(allow_none=True)
    noChangeAspect = Bool(allow_none=True)
    noMove = Bool(allow_none=True)
    noResize = Bool(allow_none=True)
    noChangeArrowheads = Bool(allow_none=True)
    noEditPoints = Bool(allow_none=True)
    noAdjustHandles = Bool(allow_none=True)
    noChangeArrowheads = Bool(allow_none=True)
    noChangeShapeType = Bool(allow_none=True)
    extLst = Typed(expected_type=OfficeArtExtensionList, allow_none=True)

    __elements__ = ()

    def __init__(self,
                 noGrp=None,
                 noUngrp=None,
                 noSelect=None,
                 noRot=None,
                 noChangeAspect=None,
                 noChangeArrowheads=None,
                 noMove=None,
                 noResize=None,
                 noEditPoints=None,
                 noAdjustHandles=None,
                 noChangeShapeType=None,
                 extLst=None,
                ):
        self.noGrp = noGrp
        self.noUngrp = noUngrp
        self.noSelect = noSelect
        self.noRot = noRot
        self.noChangeAspect = noChangeAspect
        self.noChangeArrowheads = noChangeArrowheads
        self.noMove = noMove
        self.noResize = noResize
        self.noEditPoints = noEditPoints
        self.noAdjustHandles = noAdjustHandles
        self.noChangeShapeType = noChangeShapeType


class NonVisualGroupDrawingShapeProps(Serialisable):

    tagname = "cNvGrpSpPr"

    grpSpLocks = Typed(expected_type=GroupLocking, allow_none=True)
    extLst = Typed(expected_type=OfficeArtExtensionList, allow_none=True)

    __elements__ = ("grpSpLocks",)

    def __init__(self,
                 grpSpLocks=None,
                 extLst=None,
                ):
        self.grpSpLocks = grpSpLocks


class NonVisualDrawingShapeProps(Serialisable):

    tagname = "cNvSpPr"

    spLocks = Typed(expected_type=GroupLocking, allow_none=True)
    txBax = Bool(allow_none=True)
    extLst = Typed(expected_type=OfficeArtExtensionList, allow_none=True)

    __elements__ = ("spLocks", "txBax")

    def __init__(self,
                 spLocks=None,
                 txBox=None,
                 extLst=None,
                ):
        self.spLocks = spLocks
        self.txBox = txBox


class NonVisualDrawingProps(Serialisable):

    tagname = "cNvPr"

    id = Integer()
    name = String()
    descr = String(allow_none=True)
    hidden = Bool(allow_none=True)
    title = String(allow_none=True)
    hlinkClick = Typed(expected_type=Hyperlink, allow_none=True)
    hlinkHover = Typed(expected_type=Hyperlink, allow_none=True)
    extLst = Typed(expected_type=OfficeArtExtensionList, allow_none=True)

    __elements__ = ["hlinkClick", "hlinkHover"]

    def __init__(self,
                 id=None,
                 name=None,
                 descr=None,
                 hidden=None,
                 title=None,
                 hlinkClick=None,
                 hlinkHover=None,
                 extLst=None,
                ):
        self.id = id
        self.name = name
        self.descr = descr
        self.hidden = hidden
        self.title = title
        self.hlinkClick = hlinkClick
        self.hlinkHover = hlinkHover
        self.extLst = extLst

class NonVisualGroupShape(Serialisable):

    tagname = "nvGrpSpPr"

    cNvPr = Typed(expected_type=NonVisualDrawingProps)
    cNvGrpSpPr = Typed(expected_type=NonVisualGroupDrawingShapeProps)

    __elements__ = ("cNvPr", "cNvGrpSpPr")

    def __init__(self,
                 cNvPr=None,
                 cNvGrpSpPr=None,
                ):
        self.cNvPr = cNvPr
        self.cNvGrpSpPr = cNvGrpSpPr
```
