## Supplementary software v0.2.1 for "Virtual control arms for paediatric myopia trials: external validation of axial-elongation models": relation.py

```
# Copyright (c) 2010-2024 openpyxl

from openpyxl.xml.constants import CHART_NS

from openpyxl.descriptors.serialisable import Serialisable
from openpyxl.descriptors.excel import Relation


class ChartRelation(Serialisable):

    tagname = "chart"
    namespace = CHART_NS

    id = Relation()

    def __init__(self, id):
        self.id = id
```
