## Supplementary software v0.2.1 for "Virtual control arms for paediatric myopia trials: external validation of axial-elongation models": spreadsheet_drawing.py

```
# Copyright (c) 2010-2024 openpyxl

from openpyxl.descriptors.serialisable import Serialisable
from openpyxl.descriptors import (
    Typed,
    Bool,
    NoneSet,
    Integer,
    Sequence,
    Alias,
)
from openpyxl.descriptors.nested import (
    NestedText,
    NestedNoneSet,
)
from openpyxl.descriptors.excel import Relation

from openpyxl.packaging.relationship import (
    Relationship,
    RelationshipList,
)
from openpyxl.utils import coordinate_to_tuple
from openpyxl.utils.units import (
    cm_to_EMU,
    pixels_to_EMU,
)
from openpyxl.drawing.image import Image

from openpyxl.xml.constants import SHEET_DRAWING_NS

from openpyxl.chart._chart import ChartBase
from .xdr import (
    XDRPoint2D,
    XDRPositiveSize2D,
)
from .fill import Blip
from .connector import Shape
from .graphic import (
    GroupShape,
    GraphicFrame,
    )
from .geometry import PresetGeometry2D
from .picture import PictureFrame
from .relation import ChartRelation


class AnchorClientData(Serialisable):

    fLocksWithSheet = Bool(allow_none=True)
    fPrintsWithSheet = Bool(allow_none=True)

    def __init__(self,
                 fLocksWithSheet=None,
                 fPrintsWithSheet=None,
                 ):
        self.fLocksWithSheet = fLocksWithSheet
        self.fPrintsWithSheet = fPrintsWithSheet


class AnchorMarker(Serialisable):

    tagname = "marker"

    col = NestedText(expected_type=int)
    colOff = NestedText(expected_type=int)
    row = NestedText(expected_type=int)
    rowOff = NestedText(expected_type=int)

    def __init__(self,
                 col=0,
                 colOff=0,
                 row=0,
                 rowOff=0,
                 ):
        self.col = col
        self.colOff = colOff
        self.row = row
        self.rowOff = rowOff


class _AnchorBase(Serialisable):

    #one of
    sp = Typed(expected_type=Shape, allow_none=True)
    shape = Alias("sp")
    grpSp = Typed(expected_type=GroupShape, allow_none=True)
    groupShape = Alias("grpSp")
    graphicFrame = Typed(expected_type=GraphicFrame, allow_none=True)
    cxnSp = Typed(expected_type=Shape, allow_none=True)
    connectionShape = Alias("cxnSp")
    pic = Typed(expected_type=PictureFrame, allow_none=True)
    contentPart = Relation()

    clientData = Typed(expected_type=AnchorClientData)

    __elements__ = ('sp', 'grpSp', 'graphicFrame',
                    'cxnSp', 'pic', 'contentPart', 'clientData')

    def __init__(self,
                 clientData=None,
                 sp=None,
                 grpSp=None,
                 graphicFrame=None,
                 cxnSp=None,
                 pic=None,
                 contentPart=None
                 ):
        if clientData is None:
            clientData = AnchorClientData()
        self.clientData = clientData
        self.sp = sp
        self.grpSp = grpSp
        self.graphicFrame = graphicFrame
        self.cxnSp = cxnSp
        self.pic = pic
        self.contentPart = contentPart


class AbsoluteAnchor(_AnchorBase):

    tagname = "absoluteAnchor"

    pos = Typed(expected_type=XDRPoint2D)
    ext = Typed(expected_type=XDRPositiveSize2D)

    sp = _AnchorBase.sp
    grpSp = _AnchorBase.grpSp
    graphicFrame = _AnchorBase.graphicFrame
    cxnSp = _AnchorBase.cxnSp
    pic = _AnchorBase.pic
    contentPart = _AnchorBase.contentPart
    clientData = _AnchorBase.clientData

    __elements__ = ('pos', 'ext') + _AnchorBase.__elements__

    def __init__(self,
                 pos=None,
                 ext=None,
                 **kw
                ):
        if pos is None:
            pos = XDRPoint2D(0, 0)
        self.pos = pos
        if ext is None:
            ext = XDRPositiveSize2D(0, 0)
        self.ext = ext
        super().__init__(**kw)


class OneCellAnchor(_AnchorBase):

    tagname = "oneCellAnchor"

    _from = Typed(expected_type=AnchorMarker)
    ext = Typed(expected_type=XDRPositiveSize2D)

    sp = _AnchorBase.sp
    grpSp = _AnchorBase.grpSp
    graphicFrame = _AnchorBase.graphicFrame
    cxnSp = _AnchorBase.cxnSp
    pic = _AnchorBase.pic
    contentPart = _AnchorBase.contentPart
    clientData = _AnchorBase.clientData

    __elements__ = ('_from', 'ext') + _AnchorBase.__elements__


    def __init__(self,
                 _from=None,
                 ext=None,
                 **kw
                ):
        if _from is None:
            _from = AnchorMarker()
        self._from = _from
        if ext is None:
            ext = XDRPositiveSize2D(0, 0)
        self.ext = ext
        super().__init__(**kw)


class TwoCellAnchor(_AnchorBase):

    tagname = "twoCellAnchor"

    editAs = NoneSet(values=(['twoCell', 'oneCell', 'absolute']))
    _from = Typed(expected_type=AnchorMarker)
    to = Typed(expected_type=AnchorMarker)

    sp = _AnchorBase.sp
    grpSp = _AnchorBase.grpSp
    graphicFrame = _AnchorBase.graphicFrame
    cxnSp = _AnchorBase.cxnSp
    pic = _AnchorBase.pic
    contentPart = _AnchorBase.contentPart
    clientData = _AnchorBase.clientData

    __elements__ = ('_from', 'to') + _AnchorBase.__elements__

    def __init__(self,
                 editAs=None,
                 _from=None,
                 to=None,
                 **kw
                 ):
        self.editAs = editAs
        if _from is None:
            _from = AnchorMarker()
        self._from = _from
        if to is None:
            to = AnchorMarker()
        self.to = to
        super().__init__(**kw)


def _check_anchor(obj):
    """
    Check whether an object has an existing Anchor object
    If not create a OneCellAnchor using the provided coordinate
    """
    anchor = obj.anchor
    if not isinstance(anchor, _AnchorBase):
        row, col = coordinate_to_tuple(anchor.upper())
        anchor = OneCellAnchor()
        anchor._from.row = row -1
        anchor._from.col = col -1
        if isinstance(obj, ChartBase):
            anchor.ext.width = cm_to_EMU(obj.width)
            anchor.ext.height = cm_to_EMU(obj.height)
        elif isinstance(obj, Image):
            anchor.ext.width = pixels_to_EMU(obj.width)
            anchor.ext.height = pixels_to_EMU(obj.height)
    return anchor


class SpreadsheetDrawing(Serialisable):

    tagname = "wsDr"
    mime_type = "application/vnd.openxmlformats-officedocument.drawing+xml"
    _rel_type = "http://schemas.openxmlformats.org/officeDocument/2006/relationships/drawing"
    _path = PartName="/xl/drawings/drawing{0}.xml"
    _id = None

    twoCellAnchor = Sequence(expected_type=TwoCellAnchor, allow_none=True)
    oneCellAnchor = Sequence(expected_type=OneCellAnchor, allow_none=True)
    absoluteAnchor = Sequence(expected_type=AbsoluteAnchor, allow_none=True)

    __elements__ = ("twoCellAnchor", "oneCellAnchor", "absoluteAnchor")

    def __init__(self,
                 twoCellAnchor=(),
                 oneCellAnchor=(),
                 absoluteAnchor=(),
                 ):
        self.twoCellAnchor = twoCellAnchor
        self.oneCellAnchor = oneCellAnchor
        self.absoluteAnchor = absoluteAnchor
        self.charts = []
        self.images = []
        self._rels = []


    def __hash__(self):
        """
        Just need to check for identity
        """
        return id(self)


    def __bool__(self):
        return bool(self.charts) or bool(self.images)


    def _write(self):
        """
        create required structure and the serialise
        """
        anchors = []
        for idx, obj in enumerate(self.charts + self.images, 1):
            anchor = _check_anchor(obj)
            if isinstance(obj, ChartBase):
                rel = Relationship(type="chart", Target=obj.path)
                anchor.graphicFrame = self._chart_frame(idx)
            elif isinstance(obj, Image):
                rel = Relationship(type="image", Target=obj.path)
                child = anchor.pic or anchor.groupShape and anchor.groupShape.pic
                if not child:
                    anchor.pic = self._picture_frame(idx)
                else:
                    child.blipFill.blip.embed = "rId{0}".format(idx)

            anchors.append(anchor)
            self._rels.append(rel)

        for a in anchors:
            if isinstance(a, OneCellAnchor):
                self.oneCellAnchor.append(a)
            elif isinstance(a, TwoCellAnchor):
                self.twoCellAnchor.append(a)
            else:
                self.absoluteAnchor.append(a)

        tree = self.to_tree()
        tree.set('xmlns', SHEET_DRAWING_NS)
        return tree


    def _chart_frame(self, idx):
        chart_rel = ChartRelation(f"rId{idx}")
        frame = GraphicFrame()
        nv = frame.nvGraphicFramePr.cNvPr
        nv.id = idx
        nv.name = "Chart {0}".format(idx)
        frame.graphic.graphicData.chart = chart_rel
        return frame


    def _picture_frame(self, idx):
        pic = PictureFrame()
        pic.nvPicPr.cNvPr.descr = "Picture"
        pic.nvPicPr.cNvPr.id = idx
        pic.nvPicPr.cNvPr.name = "Image {0}".format(idx)

        pic.blipFill.blip = Blip()
        pic.blipFill.blip.embed = "rId{0}".format(idx)
        pic.blipFill.blip.cstate = "print"

        pic.spPr.prstGeom = PresetGeometry2D(prst="rect")
        pic.spPr.ln = None
        return pic


    def _write_rels(self):
        rels = RelationshipList()
        for r in self._rels:
            rels.append(r)
        return rels.to_tree()


    @property
    def path(self):
        return self._path.format(self._id)


    @property
    def _chart_rels(self):
        """
        Get relationship information for each chart and bind anchor to it
        """
        rels = []
        anchors = self.absoluteAnchor + self.oneCellAnchor + self.twoCellAnchor
        for anchor in anchors:
            if anchor.graphicFrame is not None:
                graphic = anchor.graphicFrame.graphic
                rel = graphic.graphicData.chart
                if rel is not None:
                    rel.anchor = anchor
                    rel.anchor.graphicFrame = None
                    rels.append(rel)
        return rels


    @property
    def _blip_rels(self):
        """
        Get relationship information for each blip and bind anchor to it

        Images that are not part of the XLSX package will be ignored.
        """
        rels = []
        anchors = self.absoluteAnchor + self.oneCellAnchor + self.twoCellAnchor

        for anchor in anchors:
            child = anchor.pic or anchor.groupShape and anchor.groupShape.pic
            if child and child.blipFill:
                rel = child.blipFill.blip
                if rel is not None and rel.embed:
                    rel.anchor = anchor
                    rels.append(rel)

        return rels
```
