## Supplementary software v0.2.1 for "Virtual control arms for paediatric myopia trials: external validation of axial-elongation models": text.py

```
# Copyright (c) 2010-2024 openpyxl


from openpyxl.descriptors.serialisable import Serialisable
from openpyxl.descriptors import (
    Alias,
    Typed,
    Set,
    NoneSet,
    Sequence,
    String,
    Bool,
    MinMax,
    Integer
)
from openpyxl.descriptors.excel import (
    HexBinary,
    Coordinate,
    Relation,
)
from openpyxl.descriptors.nested import (
    NestedInteger,
    NestedText,
    NestedValue,
    EmptyTag
)
from openpyxl.xml.constants import DRAWING_NS


from .colors import ColorChoiceDescriptor
from .effect import (
    EffectList,
    EffectContainer,
)
from .fill import(
    GradientFillProperties,
    BlipFillProperties,
    PatternFillProperties,
    Blip
)
from .geometry import (
    LineProperties,
    Color,
    Scene3D
)

from openpyxl.descriptors.excel import ExtensionList as OfficeArtExtensionList
from openpyxl.descriptors.nested import NestedBool


class EmbeddedWAVAudioFile(Serialisable):

    name = String(allow_none=True)

    def __init__(self,
                 name=None,
                ):
        self.name = name


class Hyperlink(Serialisable):

    tagname = "hlinkClick"
    namespace = DRAWING_NS

    invalidUrl = String(allow_none=True)
    action = String(allow_none=True)
    tgtFrame = String(allow_none=True)
    tooltip = String(allow_none=True)
    history = Bool(allow_none=True)
    highlightClick = Bool(allow_none=True)
    endSnd = Bool(allow_none=True)
    snd = Typed(expected_type=EmbeddedWAVAudioFile, allow_none=True)
    extLst = Typed(expected_type=OfficeArtExtensionList, allow_none=True)
    id = Relation(allow_none=True)

    __elements__ = ('snd',)

    def __init__(self,
                 invalidUrl=None,
                 action=None,
                 tgtFrame=None,
                 tooltip=None,
                 history=None,
                 highlightClick=None,
                 endSnd=None,
                 snd=None,
                 extLst=None,
                 id=None,
                ):
        self.invalidUrl = invalidUrl
        self.action = action
        self.tgtFrame = tgtFrame
        self.tooltip = tooltip
        self.history = history
        self.highlightClick = highlightClick
        self.endSnd = endSnd
        self.snd = snd
        self.id = id


class Font(Serialisable):

    tagname = "latin"
    namespace = DRAWING_NS

    typeface = String()
    panose = HexBinary(allow_none=True)
    pitchFamily = MinMax(min=0, max=52, allow_none=True)
    charset = Integer(allow_none=True)

    def __init__(self,
                 typeface=None,
                 panose=None,
                 pitchFamily=None,
                 charset=None,
                ):
        self.typeface = typeface
        self.panose = panose
        self.pitchFamily = pitchFamily
        self.charset = charset


class CharacterProperties(Serialisable):

    tagname = "defRPr"
    namespace = DRAWING_NS

    kumimoji = Bool(allow_none=True)
    lang = String(allow_none=True)
    altLang = String(allow_none=True)
    sz = MinMax(allow_none=True, min=100, max=400000) # 100ths of a point
    b = Bool(allow_none=True)
    i = Bool(allow_none=True)
    u = NoneSet(values=(['words', 'sng', 'dbl', 'heavy', 'dotted',
                         'dottedHeavy', 'dash', 'dashHeavy', 'dashLong', 'dashLongHeavy',
                         'dotDash', 'dotDashHeavy', 'dotDotDash', 'dotDotDashHeavy', 'wavy',
                         'wavyHeavy', 'wavyDbl']))
    strike = NoneSet(values=(['noStrike', 'sngStrike', 'dblStrike']))
    kern = Integer(allow_none=True)
    cap = NoneSet(values=(['small', 'all']))
    spc = Integer(allow_none=True)
    normalizeH = Bool(allow_none=True)
    baseline = Integer(allow_none=True)
    noProof = Bool(allow_none=True)
    dirty = Bool(allow_none=True)
    err = Bool(allow_none=True)
    smtClean = Bool(allow_none=True)
    smtId = Integer(allow_none=True)
    bmk = String(allow_none=True)
    ln = Typed(expected_type=LineProperties, allow_none=True)
    highlight = Typed(expected_type=Color, allow_none=True)
    latin = Typed(expected_type=Font, allow_none=True)
    ea = Typed(expected_type=Font, allow_none=True)
    cs = Typed(expected_type=Font, allow_none=True)
    sym = Typed(expected_type=Font, allow_none=True)
    hlinkClick = Typed(expected_type=Hyperlink, allow_none=True)
    hlinkMouseOver = Typed(expected_type=Hyperlink, allow_none=True)
    rtl = NestedBool(allow_none=True)
    extLst = Typed(expected_type=OfficeArtExtensionList, allow_none=True)
    # uses element group EG_FillProperties
    noFill = EmptyTag(namespace=DRAWING_NS)
    solidFill = ColorChoiceDescriptor()
    gradFill = Typed(expected_type=GradientFillProperties, allow_none=True)
    blipFill = Typed(expected_type=BlipFillProperties, allow_none=True)
    pattFill = Typed(expected_type=PatternFillProperties, allow_none=True)
    grpFill = EmptyTag(namespace=DRAWING_NS)
    # uses element group EG_EffectProperties
    effectLst = Typed(expected_type=EffectList, allow_none=True)
    effectDag = Typed(expected_type=EffectContainer, allow_none=True)
    # uses element group EG_TextUnderlineLine
    uLnTx = EmptyTag()
    uLn = Typed(expected_type=LineProperties, allow_none=True)
    # uses element group EG_TextUnderlineFill
    uFillTx = EmptyTag()
    uFill = EmptyTag()

    __elements__ = ('ln', 'noFill', 'solidFill', 'gradFill', 'blipFill',
                    'pattFill', 'grpFill', 'effectLst', 'effectDag', 'highlight','uLnTx',
                    'uLn', 'uFillTx', 'uFill', 'latin', 'ea', 'cs', 'sym', 'hlinkClick',
                    'hlinkMouseOver', 'rtl', )

    def __init__(self,
                 kumimoji=None,
                 lang=None,
                 altLang=None,
                 sz=None,
                 b=None,
                 i=None,
                 u=None,
                 strike=None,
                 kern=None,
                 cap=None,
                 spc=None,
                 normalizeH=None,
                 baseline=None,
                 noProof=None,
                 dirty=None,
                 err=None,
                 smtClean=None,
                 smtId=None,
                 bmk=None,
                 ln=None,
                 highlight=None,
                 latin=None,
                 ea=None,
                 cs=None,
                 sym=None,
                 hlinkClick=None,
                 hlinkMouseOver=None,
                 rtl=None,
                 extLst=None,
                 noFill=None,
                 solidFill=None,
                 gradFill=None,
                 blipFill=None,
                 pattFill=None,
                 grpFill=None,
                 effectLst=None,
                 effectDag=None,
                 uLnTx=None,
                 uLn=None,
                 uFillTx=None,
                 uFill=None,
                ):
        self.kumimoji = kumimoji
        self.lang = lang
        self.altLang = altLang
        self.sz = sz
        self.b = b
        self.i = i
        self.u = u
        self.strike = strike
        self.kern = kern
        self.cap = cap
        self.spc = spc
        self.normalizeH = normalizeH
        self.baseline = baseline
        self.noProof = noProof
        self.dirty = dirty
        self.err = err
        self.smtClean = smtClean
        self.smtId = smtId
        self.bmk = bmk
        self.ln = ln
        self.highlight = highlight
        self.latin = latin
        self.ea = ea
        self.cs = cs
        self.sym = sym
        self.hlinkClick = hlinkClick
        self.hlinkMouseOver = hlinkMouseOver
        self.rtl = rtl
        self.noFill = noFill
        self.solidFill = solidFill
        self.gradFill = gradFill
        self.blipFill = blipFill
        self.pattFill = pattFill
        self.grpFill = grpFill
        self.effectLst = effectLst
        self.effectDag = effectDag
        self.uLnTx = uLnTx
        self.uLn = uLn
        self.uFillTx = uFillTx
        self.uFill = uFill


class TabStop(Serialisable):

    pos = Typed(expected_type=Coordinate, allow_none=True)
    algn = Typed(expected_type=Set(values=(['l', 'ctr', 'r', 'dec'])))

    def __init__(self,
                 pos=None,
                 algn=None,
                ):
        self.pos = pos
        self.algn = algn


class TabStopList(Serialisable):

    tab = Typed(expected_type=TabStop, allow_none=True)

    def __init__(self,
                 tab=None,
                ):
        self.tab = tab


class Spacing(Serialisable):

    spcPct = NestedInteger(allow_none=True)
    spcPts = NestedInteger(allow_none=True)

    __elements__ = ('spcPct', 'spcPts')

    def __init__(self,
                 spcPct=None,
                 spcPts=None,
                 ):
        self.spcPct = spcPct
        self.spcPts = spcPts


class AutonumberBullet(Serialisable):

    type = Set(values=(['alphaLcParenBoth', 'alphaUcParenBoth',
                        'alphaLcParenR', 'alphaUcParenR', 'alphaLcPeriod', 'alphaUcPeriod',
                        'arabicParenBoth', 'arabicParenR', 'arabicPeriod', 'arabicPlain',
                        'romanLcParenBoth', 'romanUcParenBoth', 'romanLcParenR', 'romanUcParenR',
                        'romanLcPeriod', 'romanUcPeriod', 'circleNumDbPlain',
                        'circleNumWdBlackPlain', 'circleNumWdWhitePlain', 'arabicDbPeriod',
                        'arabicDbPlain', 'ea1ChsPeriod', 'ea1ChsPlain', 'ea1ChtPeriod',
                        'ea1ChtPlain', 'ea1JpnChsDbPeriod', 'ea1JpnKorPlain', 'ea1JpnKorPeriod',
                        'arabic1Minus', 'arabic2Minus', 'hebrew2Minus', 'thaiAlphaPeriod',
                        'thaiAlphaParenR', 'thaiAlphaParenBoth', 'thaiNumPeriod',
                        'thaiNumParenR', 'thaiNumParenBoth', 'hindiAlphaPeriod',
                        'hindiNumPeriod', 'hindiNumParenR', 'hindiAlpha1Period']))
    startAt = Integer()

    def __init__(self,
                 type=None,
                 startAt=None,
                ):
        self.type = type
        self.startAt = startAt


class ParagraphProperties(Serialisable):

    tagname = "pPr"
    namespace = DRAWING_NS

    marL = Integer(allow_none=True)
    marR = Integer(allow_none=True)
    lvl = Integer(allow_none=True)
    indent = Integer(allow_none=True)
    algn = NoneSet(values=(['l', 'ctr', 'r', 'just', 'justLow', 'dist', 'thaiDist']))
    defTabSz = Integer(allow_none=True)
    rtl = Bool(allow_none=True)
    eaLnBrk = Bool(allow_none=True)
    fontAlgn = NoneSet(values=(['auto', 't', 'ctr', 'base', 'b']))
    latinLnBrk = Bool(allow_none=True)
    hangingPunct = Bool(allow_none=True)

    # uses element group EG_TextBulletColor
    # uses element group EG_TextBulletSize
    # uses element group EG_TextBulletTypeface
    # uses element group EG_TextBullet
    lnSpc = Typed(expected_type=Spacing, allow_none=True)
    spcBef = Typed(expected_type=Spacing, allow_none=True)
    spcAft = Typed(expected_type=Spacing, allow_none=True)
    tabLst = Typed(expected_type=TabStopList, allow_none=True)
    defRPr = Typed(expected_type=CharacterProperties, allow_none=True)
    extLst = Typed(expected_type=OfficeArtExtensionList, allow_none=True)
    buClrTx = EmptyTag()
    buClr = Typed(expected_type=Color, allow_none=True)
    buSzTx = EmptyTag()
    buSzPct = NestedInteger(allow_none=True)
    buSzPts = NestedInteger(allow_none=True)
    buFontTx = EmptyTag()
    buFont = Typed(expected_type=Font, allow_none=True)
    buNone = EmptyTag()
    buAutoNum = EmptyTag()
    buChar = NestedValue(expected_type=str, attribute="char", allow_none=True)
    buBlip = NestedValue(expected_type=Blip, attribute="blip", allow_none=True)

    __elements__ = ('lnSpc', 'spcBef', 'spcAft', 'tabLst', 'defRPr',
                    'buClrTx', 'buClr', 'buSzTx', 'buSzPct', 'buSzPts', 'buFontTx', 'buFont',
                    'buNone', 'buAutoNum', 'buChar', 'buBlip')

    def __init__(self,
                 marL=None,
                 marR=None,
                 lvl=None,
                 indent=None,
                 algn=None,
                 defTabSz=None,
                 rtl=None,
                 eaLnBrk=None,
                 fontAlgn=None,
                 latinLnBrk=None,
                 hangingPunct=None,
                 lnSpc=None,
                 spcBef=None,
                 spcAft=None,
                 tabLst=None,
                 defRPr=None,
                 extLst=None,
                 buClrTx=None,
                 buClr=None,
                 buSzTx=None,
                 buSzPct=None,
                 buSzPts=None,
                 buFontTx=None,
                 buFont=None,
                 buNone=None,
                 buAutoNum=None,
                 buChar=None,
                 buBlip=None,
                 ):
        self.marL = marL
        self.marR = marR
        self.lvl = lvl
        self.indent = indent
        self.algn = algn
        self.defTabSz = defTabSz
        self.rtl = rtl
        self.eaLnBrk = eaLnBrk
        self.fontAlgn = fontAlgn
        self.latinLnBrk = latinLnBrk
        self.hangingPunct = hangingPunct
        self.lnSpc = lnSpc
        self.spcBef = spcBef
        self.spcAft = spcAft
        self.tabLst = tabLst
        self.defRPr = defRPr
        self.buClrTx = buClrTx
        self.buClr = buClr
        self.buSzTx = buSzTx
        self.buSzPct = buSzPct
        self.buSzPts = buSzPts
        self.buFontTx = buFontTx
        self.buFont = buFont
        self.buNone = buNone
        self.buAutoNum = buAutoNum
        self.buChar = buChar
        self.buBlip = buBlip
        self.defRPr = defRPr


class ListStyle(Serialisable):

    tagname = "lstStyle"
    namespace = DRAWING_NS

    defPPr = Typed(expected_type=ParagraphProperties, allow_none=True)
    lvl1pPr = Typed(expected_type=ParagraphProperties, allow_none=True)
    lvl2pPr = Typed(expected_type=ParagraphProperties, allow_none=True)
    lvl3pPr = Typed(expected_type=ParagraphProperties, allow_none=True)
    lvl4pPr = Typed(expected_type=ParagraphProperties, allow_none=True)
    lvl5pPr = Typed(expected_type=ParagraphProperties, allow_none=True)
    lvl6pPr = Typed(expected_type=ParagraphProperties, allow_none=True)
    lvl7pPr = Typed(expected_type=ParagraphProperties, allow_none=True)
    lvl8pPr = Typed(expected_type=ParagraphProperties, allow_none=True)
    lvl9pPr = Typed(expected_type=ParagraphProperties, allow_none=True)
    extLst = Typed(expected_type=OfficeArtExtensionList, allow_none=True)

    __elements__ = ("defPPr", "lvl1pPr", "lvl2pPr", "lvl3pPr", "lvl4pPr",
                    "lvl5pPr", "lvl6pPr", "lvl7pPr", "lvl8pPr", "lvl9pPr")

    def __init__(self,
                 defPPr=None,
                 lvl1pPr=None,
                 lvl2pPr=None,
                 lvl3pPr=None,
                 lvl4pPr=None,
                 lvl5pPr=None,
                 lvl6pPr=None,
                 lvl7pPr=None,
                 lvl8pPr=None,
                 lvl9pPr=None,
                 extLst=None,
                ):
        self.defPPr = defPPr
        self.lvl1pPr = lvl1pPr
        self.lvl2pPr = lvl2pPr
        self.lvl3pPr = lvl3pPr
        self.lvl4pPr = lvl4pPr
        self.lvl5pPr = lvl5pPr
        self.lvl6pPr = lvl6pPr
        self.lvl7pPr = lvl7pPr
        self.lvl8pPr = lvl8pPr
        self.lvl9pPr = lvl9pPr


class RegularTextRun(Serialisable):

    tagname = "r"
    namespace = DRAWING_NS

    rPr = Typed(expected_type=CharacterProperties, allow_none=True)
    properties = Alias("rPr")
    t = NestedText(expected_type=str)
    value = Alias("t")

    __elements__ = ('rPr', 't')

    def __init__(self,
                 rPr=None,
                 t="",
                ):
        self.rPr = rPr
        self.t = t


class LineBreak(Serialisable):

    tagname = "br"
    namespace = DRAWING_NS

    rPr = Typed(expected_type=CharacterProperties, allow_none=True)

    __elements__ = ('rPr',)

    def __init__(self,
                 rPr=None,
                ):
        self.rPr = rPr


class TextField(Serialisable):

    id = String()
    type = String(allow_none=True)
    rPr = Typed(expected_type=CharacterProperties, allow_none=True)
    pPr = Typed(expected_type=ParagraphProperties, allow_none=True)
    t = String(allow_none=True)

    __elements__ = ('rPr', 'pPr')

    def __init__(self,
                 id=None,
                 type=None,
                 rPr=None,
                 pPr=None,
                 t=None,
                ):
        self.id = id
        self.type = type
        self.rPr = rPr
        self.pPr = pPr
        self.t = t


class Paragraph(Serialisable):

    tagname = "p"
    namespace = DRAWING_NS

    # uses element group EG_TextRun
    pPr = Typed(expected_type=ParagraphProperties, allow_none=True)
    properties = Alias("pPr")
    endParaRPr = Typed(expected_type=CharacterProperties, allow_none=True)
    r = Sequence(expected_type=RegularTextRun)
    text = Alias('r')
    br = Typed(expected_type=LineBreak, allow_none=True)
    fld = Typed(expected_type=TextField, allow_none=True)

    __elements__ = ('pPr', 'r', 'br', 'fld', 'endParaRPr')

    def __init__(self,
                 pPr=None,
                 endParaRPr=None,
                 r=None,
                 br=None,
                 fld=None,
                 ):
        self.pPr = pPr
        self.endParaRPr = endParaRPr
        if r is None:
            r = [RegularTextRun()]
        self.r = r
        self.br = br
        self.fld = fld


class GeomGuide(Serialisable):

    name = String(())
    fmla = String(())

    def __init__(self,
                 name=None,
                 fmla=None,
                ):
        self.name = name
        self.fmla = fmla


class GeomGuideList(Serialisable):

    gd = Sequence(expected_type=GeomGuide, allow_none=True)

    def __init__(self,
                 gd=None,
                ):
        self.gd = gd


class PresetTextShape(Serialisable):

    prst = Typed(expected_type=Set(values=(
        ['textNoShape', 'textPlain','textStop', 'textTriangle', 'textTriangleInverted', 'textChevron',
         'textChevronInverted', 'textRingInside', 'textRingOutside', 'textArchUp',
         'textArchDown', 'textCircle', 'textButton', 'textArchUpPour',
         'textArchDownPour', 'textCirclePour', 'textButtonPour', 'textCurveUp',
         'textCurveDown', 'textCanUp', 'textCanDown', 'textWave1', 'textWave2',
         'textDoubleWave1', 'textWave4', 'textInflate', 'textDeflate',
         'textInflateBottom', 'textDeflateBottom', 'textInflateTop',
         'textDeflateTop', 'textDeflateInflate', 'textDeflateInflateDeflate',
         'textFadeRight', 'textFadeLeft', 'textFadeUp', 'textFadeDown',
         'textSlantUp', 'textSlantDown', 'textCascadeUp', 'textCascadeDown'
         ]
    )))
    avLst = Typed(expected_type=GeomGuideList, allow_none=True)

    def __init__(self,
                 prst=None,
                 avLst=None,
                ):
        self.prst = prst
        self.avLst = avLst


class TextNormalAutofit(Serialisable):

    fontScale = Integer()
    lnSpcReduction = Integer()

    def __init__(self,
                 fontScale=None,
                 lnSpcReduction=None,
                ):
        self.fontScale = fontScale
        self.lnSpcReduction = lnSpcReduction


class RichTextProperties(Serialisable):

    tagname = "bodyPr"
    namespace = DRAWING_NS

    rot = Integer(allow_none=True)
    spcFirstLastPara = Bool(allow_none=True)
    vertOverflow = NoneSet(values=(['overflow', 'ellipsis', 'clip']))
    horzOverflow = NoneSet(values=(['overflow', 'clip']))
    vert = NoneSet(values=(['horz', 'vert', 'vert270', 'wordArtVert',
                            'eaVert', 'mongolianVert', 'wordArtVertRtl']))
    wrap = NoneSet(values=(['none', 'square']))
    lIns = Integer(allow_none=True)
    tIns = Integer(allow_none=True)
    rIns = Integer(allow_none=True)
    bIns = Integer(allow_none=True)
    numCol = Integer(allow_none=True)
    spcCol = Integer(allow_none=True)
    rtlCol = Bool(allow_none=True)
    fromWordArt = Bool(allow_none=True)
    anchor = NoneSet(values=(['t', 'ctr', 'b', 'just', 'dist']))
    anchorCtr = Bool(allow_none=True)
    forceAA = Bool(allow_none=True)
    upright = Bool(allow_none=True)
    compatLnSpc = Bool(allow_none=True)
    prstTxWarp = Typed(expected_type=PresetTextShape, allow_none=True)
    scene3d = Typed(expected_type=Scene3D, allow_none=True)
    extLst = Typed(expected_type=OfficeArtExtensionList, allow_none=True)
    noAutofit = EmptyTag()
    normAutofit = EmptyTag()
    spAutoFit = EmptyTag()
    flatTx = NestedInteger(attribute="z", allow_none=True)

    __elements__ = ('prstTxWarp', 'scene3d', 'noAutofit', 'normAutofit', 'spAutoFit')

    def __init__(self,
                 rot=None,
                 spcFirstLastPara=None,
                 vertOverflow=None,
                 horzOverflow=None,
                 vert=None,
                 wrap=None,
                 lIns=None,
                 tIns=None,
                 rIns=None,
                 bIns=None,
                 numCol=None,
                 spcCol=None,
                 rtlCol=None,
                 fromWordArt=None,
                 anchor=None,
                 anchorCtr=None,
                 forceAA=None,
                 upright=None,
                 compatLnSpc=None,
                 prstTxWarp=None,
                 scene3d=None,
                 extLst=None,
                 noAutofit=None,
                 normAutofit=None,
                 spAutoFit=None,
                 flatTx=None,
                ):
        self.rot = rot
        self.spcFirstLastPara = spcFirstLastPara
        self.vertOverflow = vertOverflow
        self.horzOverflow = horzOverflow
        self.vert = vert
        self.wrap = wrap
        self.lIns = lIns
        self.tIns = tIns
        self.rIns = rIns
        self.bIns = bIns
        self.numCol = numCol
        self.spcCol = spcCol
        self.rtlCol = rtlCol
        self.fromWordArt = fromWordArt
        self.anchor = anchor
        self.anchorCtr = anchorCtr
        self.forceAA = forceAA
        self.upright = upright
        self.compatLnSpc = compatLnSpc
        self.prstTxWarp = prstTxWarp
        self.scene3d = scene3d
        self.noAutofit = noAutofit
        self.normAutofit = normAutofit
        self.spAutoFit = spAutoFit
        self.flatTx = flatTx
```
