## Supplementary software v0.2.1 for "Virtual control arms for paediatric myopia trials: external validation of axial-elongation models": xdr.py

```
# Copyright (c) 2010-2024 openpyxl

"""
Spreadsheet Drawing has some copies of Drawing ML elements
"""

from .geometry import Point2D, PositiveSize2D, Transform2D


class XDRPoint2D(Point2D):

    namespace = None
    x = Point2D.x
    y = Point2D.y


class XDRPositiveSize2D(PositiveSize2D):

    namespace = None
    cx = PositiveSize2D.cx
    cy = PositiveSize2D.cy


class XDRTransform2D(Transform2D):

    namespace = None
    rot = Transform2D.rot
    flipH = Transform2D.flipH
    flipV = Transform2D.flipV
    off = Transform2D.off
    ext = Transform2D.ext
    chOff = Transform2D.chOff
    chExt = Transform2D.chExt
```
