## Supplementary software v0.2.1 for "Virtual control arms for paediatric myopia trials: external validation of axial-elongation models": formatting.py

```
# Copyright (c) 2010-2024 openpyxl

from collections import OrderedDict

from openpyxl.descriptors import (
    Bool,
    Sequence,
    Alias,
    Convertible,
)
from openpyxl.descriptors.serialisable import Serialisable

from .rule import Rule

from openpyxl.worksheet.cell_range import MultiCellRange

class ConditionalFormatting(Serialisable):

    tagname = "conditionalFormatting"

    sqref = Convertible(expected_type=MultiCellRange)
    cells = Alias("sqref")
    pivot = Bool(allow_none=True)
    cfRule = Sequence(expected_type=Rule)
    rules = Alias("cfRule")


    def __init__(self, sqref=(), pivot=None, cfRule=(), extLst=None):
        self.sqref = sqref
        self.pivot = pivot
        self.cfRule = cfRule


    def __eq__(self, other):
        if not isinstance(other, self.__class__):
            return False
        return self.sqref == other.sqref


    def __hash__(self):
        return hash(self.sqref)


    def __repr__(self):
        return "<{cls} {cells}>".format(cls=self.__class__.__name__, cells=self.sqref)


    def __contains__(self, coord):
        """
        Check whether a certain cell is affected by the formatting
        """
        return coord in self.sqref


class ConditionalFormattingList:
    """Conditional formatting rules."""


    def __init__(self):
        self._cf_rules = OrderedDict()
        self.max_priority = 0


    def add(self, range_string, cfRule):
        """Add a rule such as ColorScaleRule, FormulaRule or CellIsRule

         The priority will be added automatically.
        """
        cf = range_string
        if isinstance(range_string, str):
            cf = ConditionalFormatting(range_string)
        if not isinstance(cfRule, Rule):
            raise ValueError("Only instances of openpyxl.formatting.rule.Rule may be added")
        rule = cfRule
        self.max_priority += 1
        if not rule.priority:
            rule.priority = self.max_priority

        self._cf_rules.setdefault(cf, []).append(rule)


    def __bool__(self):
        return bool(self._cf_rules)


    def __len__(self):
        return len(self._cf_rules)


    def __iter__(self):
        for cf, rules in self._cf_rules.items():
            cf.rules = rules
            yield cf


    def __getitem__(self, key):
        """
        Get the rules for a cell range
        """
        if isinstance(key, str):
            key = ConditionalFormatting(sqref=key)
        return self._cf_rules[key]


    def __delitem__(self, key):
        key = ConditionalFormatting(sqref=key)
        del self._cf_rules[key]


    def __setitem__(self, key, rule):
        """
        Add a rule for a cell range
        """
        self.add(key, rule)
```
