## Supplementary software v0.2.1 for "Virtual control arms for paediatric myopia trials: external validation of axial-elongation models": rule.py

```
# Copyright (c) 2010-2024 openpyxl

from openpyxl.descriptors.serialisable import Serialisable
from openpyxl.descriptors import (
    Typed,
    String,
    Sequence,
    Bool,
    NoneSet,
    Set,
    Integer,
    Float,
)
from openpyxl.descriptors.excel import ExtensionList
from openpyxl.styles.colors import Color, ColorDescriptor
from openpyxl.styles.differential import DifferentialStyle

from openpyxl.utils.cell import COORD_RE


class ValueDescriptor(Float):
    """
    Expected type depends upon type attribute of parent :-(

    Most values should be numeric BUT they can also be cell references
    """

    def __set__(self, instance, value):
        ref = None
        if value is not None and isinstance(value, str):
            ref = COORD_RE.match(value)
        if instance.type == "formula" or ref:
            self.expected_type = str
        else:
            self.expected_type = float
        super().__set__(instance, value)


class FormatObject(Serialisable):

    tagname = "cfvo"

    type = Set(values=(['num', 'percent', 'max', 'min', 'formula', 'percentile']))
    val = ValueDescriptor(allow_none=True)
    gte = Bool(allow_none=True)
    extLst = Typed(expected_type=ExtensionList, allow_none=True)

    __elements__ = ()

    def __init__(self,
                 type,
                 val=None,
                 gte=None,
                 extLst=None,
                ):
        self.type = type
        self.val = val
        self.gte = gte


class RuleType(Serialisable):

    cfvo = Sequence(expected_type=FormatObject)


class IconSet(RuleType):

    tagname = "iconSet"

    iconSet = NoneSet(values=(['3Arrows', '3ArrowsGray', '3Flags',
                           '3TrafficLights1', '3TrafficLights2', '3Signs', '3Symbols', '3Symbols2',
                           '4Arrows', '4ArrowsGray', '4RedToBlack', '4Rating', '4TrafficLights',
                           '5Arrows', '5ArrowsGray', '5Rating', '5Quarters']))
    showValue = Bool(allow_none=True)
    percent = Bool(allow_none=True)
    reverse = Bool(allow_none=True)

    __elements__ = ("cfvo",)

    def __init__(self,
                 iconSet=None,
                 showValue=None,
                 percent=None,
                 reverse=None,
                 cfvo=None,
                ):
        self.iconSet = iconSet
        self.showValue = showValue
        self.percent = percent
        self.reverse = reverse
        self.cfvo = cfvo


class DataBar(RuleType):

    tagname = "dataBar"

    minLength = Integer(allow_none=True)
    maxLength = Integer(allow_none=True)
    showValue = Bool(allow_none=True)
    color = ColorDescriptor()

    __elements__ = ('cfvo', 'color')

    def __init__(self,
                 minLength=None,
                 maxLength=None,
                 showValue=None,
                 cfvo=None,
                 color=None,
                ):
        self.minLength = minLength
        self.maxLength = maxLength
        self.showValue = showValue
        self.cfvo = cfvo
        self.color = color


class ColorScale(RuleType):

    tagname = "colorScale"

    color = Sequence(expected_type=Color)

    __elements__ = ('cfvo', 'color')

    def __init__(self,
                 cfvo=None,
                 color=None,
                ):
        self.cfvo = cfvo
        self.color = color


class Rule(Serialisable):

    tagname = "cfRule"

    type = Set(values=(['expression', 'cellIs', 'colorScale', 'dataBar',
                        'iconSet', 'top10', 'uniqueValues', 'duplicateValues', 'containsText',
                        'notContainsText', 'beginsWith', 'endsWith', 'containsBlanks',
                        'notContainsBlanks', 'containsErrors', 'notContainsErrors', 'timePeriod',
                        'aboveAverage']))
    dxfId = Integer(allow_none=True)
    priority = Integer()
    stopIfTrue = Bool(allow_none=True)
    aboveAverage = Bool(allow_none=True)
    percent = Bool(allow_none=True)
    bottom = Bool(allow_none=True)
    operator = NoneSet(values=(['lessThan', 'lessThanOrEqual', 'equal',
                            'notEqual', 'greaterThanOrEqual', 'greaterThan', 'between', 'notBetween',
                            'containsText', 'notContains', 'beginsWith', 'endsWith']))
    text = String(allow_none=True)
    timePeriod = NoneSet(values=(['today', 'yesterday', 'tomorrow', 'last7Days',
                              'thisMonth', 'lastMonth', 'nextMonth', 'thisWeek', 'lastWeek',
                              'nextWeek']))
    rank = Integer(allow_none=True)
    stdDev = Integer(allow_none=True)
    equalAverage = Bool(allow_none=True)
    formula = Sequence(expected_type=str)
    colorScale = Typed(expected_type=ColorScale, allow_none=True)
    dataBar = Typed(expected_type=DataBar, allow_none=True)
    iconSet = Typed(expected_type=IconSet, allow_none=True)
    extLst = Typed(expected_type=ExtensionList, allow_none=True)
    dxf = Typed(expected_type=DifferentialStyle, allow_none=True)

    __elements__ = ('colorScale', 'dataBar', 'iconSet', 'formula')
    __attrs__ = ('type', 'rank', 'priority', 'equalAverage', 'operator',
                 'aboveAverage', 'dxfId', 'stdDev', 'stopIfTrue', 'timePeriod', 'text',
                 'percent', 'bottom')


    def __init__(self,
                 type,
                 dxfId=None,
                 priority=0,
                 stopIfTrue=None,
                 aboveAverage=None,
                 percent=None,
                 bottom=None,
                 operator=None,
                 text=None,
                 timePeriod=None,
                 rank=None,
                 stdDev=None,
                 equalAverage=None,
                 formula=(),
                 colorScale=None,
                 dataBar=None,
                 iconSet=None,
                 extLst=None,
                 dxf=None,
                ):
        self.type = type
        self.dxfId = dxfId
        self.priority = priority
        self.stopIfTrue = stopIfTrue
        self.aboveAverage = aboveAverage
        self.percent = percent
        self.bottom = bottom
        self.operator = operator
        self.text = text
        self.timePeriod = timePeriod
        self.rank = rank
        self.stdDev = stdDev
        self.equalAverage = equalAverage
        self.formula = formula
        self.colorScale = colorScale
        self.dataBar = dataBar
        self.iconSet = iconSet
        self.dxf = dxf


def ColorScaleRule(start_type=None,
                 start_value=None,
                 start_color=None,
                 mid_type=None,
                 mid_value=None,
                 mid_color=None,
                 end_type=None,
                 end_value=None,
                 end_color=None):

    """Backwards compatibility"""
    formats = []
    if start_type is not None:
        formats.append(FormatObject(type=start_type, val=start_value))
    if mid_type is not None:
        formats.append(FormatObject(type=mid_type, val=mid_value))
    if end_type is not None:
        formats.append(FormatObject(type=end_type, val=end_value))
    colors = []
    for v in (start_color, mid_color, end_color):
        if v is not None:
            if not isinstance(v, Color):
                v = Color(v)
            colors.append(v)
    cs = ColorScale(cfvo=formats, color=colors)
    rule = Rule(type="colorScale", colorScale=cs)
    return rule


def FormulaRule(formula=None, stopIfTrue=None, font=None, border=None,
                fill=None):
    """
    Conditional formatting with custom differential style
    """
    rule = Rule(type="expression", formula=formula, stopIfTrue=stopIfTrue)
    rule.dxf =  DifferentialStyle(font=font, border=border, fill=fill)
    return rule


def CellIsRule(operator=None, formula=None, stopIfTrue=None, font=None, border=None, fill=None):
    """
    Conditional formatting rule based on cell contents.
    """
    # Excel doesn't use >, >=, etc, but allow for ease of python development
    expand = {">": "greaterThan", ">=": "greaterThanOrEqual", "<": "lessThan", "<=": "lessThanOrEqual",
              "=": "equal", "==": "equal", "!=": "notEqual"}

    operator = expand.get(operator, operator)

    rule = Rule(type='cellIs', operator=operator, formula=formula, stopIfTrue=stopIfTrue)
    rule.dxf = DifferentialStyle(font=font, border=border, fill=fill)

    return rule


def IconSetRule(icon_style=None, type=None, values=None, showValue=None, percent=None, reverse=None):
    """
    Convenience function for creating icon set rules
    """
    cfvo = []
    for val in values:
        cfvo.append(FormatObject(type, val))
    icon_set = IconSet(iconSet=icon_style, cfvo=cfvo, showValue=showValue,
                       percent=percent, reverse=reverse)
    rule = Rule(type='iconSet', iconSet=icon_set)

    return rule


def DataBarRule(start_type=None, start_value=None, end_type=None,
                end_value=None, color=None, showValue=None, minLength=None, maxLength=None):
    start = FormatObject(start_type, start_value)
    end = FormatObject(end_type, end_value)
    data_bar = DataBar(cfvo=[start, end], color=color, showValue=showValue,
                       minLength=minLength, maxLength=maxLength)
    rule = Rule(type='dataBar', dataBar=data_bar)

    return rule
```
