## Supplementary software v0.2.1 for "Virtual control arms for paediatric myopia trials: external validation of axial-elongation models": tokenizer.py

```
"""
This module contains a tokenizer for Excel formulae.

The tokenizer is based on the Javascript tokenizer found at
http://ewbi.blogs.com/develops/2004/12/excel_formula_p.html written by Eric
Bachtal
"""

import re


class TokenizerError(Exception):
    """Base class for all Tokenizer errors."""


class Tokenizer:

    """
    A tokenizer for Excel worksheet formulae.

    Converts a str string representing an Excel formula (in A1 notation)
    into a sequence of `Token` objects.

    `formula`: The str string to tokenize

    Tokenizer defines a method `._parse()` to parse the formula into tokens,
    which can then be accessed through the `.items` attribute.

    """

    SN_RE = re.compile("^[1-9](\\.[0-9]+)?[Ee]$")  # Scientific notation
    WSPACE_RE = re.compile(r"[ \n]+")
    STRING_REGEXES = {
        # Inside a string, all characters are treated as literals, except for
        # the quote character used to start the string. That character, when
        # doubled is treated as a single character in the string. If an
        # unmatched quote appears, the string is terminated.
        '"': re.compile('"(?:[^"]*"")*[^"]*"(?!")'),
        "'": re.compile("'(?:[^']*'')*[^']*'(?!')"),
    }
    ERROR_CODES = ("#NULL!", "#DIV/0!", "#VALUE!", "#REF!", "#NAME?",
                   "#NUM!", "#N/A", "#GETTING_DATA")
    TOKEN_ENDERS = ',;}) +-*/^&=><%'  # Each of these characters, marks the
                                       # end of an operand token

    def __init__(self, formula):
        self.formula = formula
        self.items = []
        self.token_stack = []  # Used to keep track of arrays, functions, and
                               # parentheses
        self.offset = 0  # How many chars have we read
        self.token = []  # Used to build up token values char by char
        self._parse()

    def _parse(self):
        """Populate self.items with the tokens from the formula."""
        if self.offset:
            return  # Already parsed!
        if not self.formula:
            return
        elif self.formula[0] == '=':
            self.offset += 1
        else:
            self.items.append(Token(self.formula, Token.LITERAL))
            return
        consumers = (
            ('"\'', self._parse_string),
            ('[', self._parse_brackets),
            ('#', self._parse_error),
            (' ', self._parse_whitespace),
            ('\n', self._parse_whitespace),
            ('+-*/^&=><%', self._parse_operator),
            ('{(', self._parse_opener),
            (')}', self._parse_closer),
            (';,', self._parse_separator),
        )
        dispatcher = {}  # maps chars to the specific parsing function
        for chars, consumer in consumers:
            dispatcher.update(dict.fromkeys(chars, consumer))
        while self.offset < len(self.formula):
            if self.check_scientific_notation():  # May consume one character
                continue
            curr_char = self.formula[self.offset]
            if curr_char in self.TOKEN_ENDERS:
                self.save_token()
            if curr_char in dispatcher:
                self.offset += dispatcher[curr_char]()
            else:
                # TODO: this can probably be sped up using a regex to get to
                # the next interesting character
                self.token.append(curr_char)
                self.offset += 1
        self.save_token()

    def _parse_string(self):
        """
        Parse a "-delimited string or '-delimited link.

        The offset must be pointing to either a single quote ("'") or double
        quote ('"') character. The strings are parsed according to Excel
        rules where to escape the delimiter you just double it up. E.g.,
        "abc""def" in Excel is parsed as 'abc"def' in Python.

        Returns the number of characters matched. (Does not update
        self.offset)

        """
        self.assert_empty_token(can_follow=':')
        delim = self.formula[self.offset]
        assert delim in ('"', "'")
        regex = self.STRING_REGEXES[delim]
        match = regex.match(self.formula[self.offset:])
        if match is None:
            subtype = "string" if delim == '"' else 'link'
            raise TokenizerError(f"Reached end of formula while parsing {subtype} in {self.formula}")
        match = match.group(0)
        if delim == '"':
            self.items.append(Token.make_operand(match))
        else:
            self.token.append(match)
        return len(match)

    def _parse_brackets(self):
        """
        Consume all the text between square brackets [].

        Returns the number of characters matched. (Does not update
        self.offset)

        """
        assert self.formula[self.offset] == '['
        lefts = [(t.start(), 1) for t in
                 re.finditer(r"\[", self.formula[self.offset:])]
        rights = [(t.start(), -1) for t in
                  re.finditer(r"\]", self.formula[self.offset:])]

        open_count = 0
        for idx, open_close in sorted(lefts + rights):
            open_count += open_close
            if open_count == 0:
                outer_right = idx + 1
                self.token.append(
                    self.formula[self.offset:self.offset + outer_right])
                return outer_right

        raise TokenizerError(f"Encountered unmatched '[' in {self.formula}")

    def _parse_error(self):
        """
        Consume the text following a '#' as an error.

        Looks for a match in self.ERROR_CODES and returns the number of
        characters matched. (Does not update self.offset)

        """
        self.assert_empty_token(can_follow='!')
        assert self.formula[self.offset] == '#'
        subformula = self.formula[self.offset:]
        for err in self.ERROR_CODES:
            if subformula.startswith(err):
                self.items.append(Token.make_operand(''.join(self.token) + err))
                del self.token[:]
                return len(err)
        raise TokenizerError(f"Invalid error code at position {self.offset} in '{self.formula}'")

    def _parse_whitespace(self):
        """
        Consume a string of consecutive spaces.

        Returns the number of spaces found. (Does not update self.offset).

        """
        assert self.formula[self.offset] in (' ', '\n')
        self.items.append(Token(self.formula[self.offset], Token.WSPACE))
        return self.WSPACE_RE.match(self.formula[self.offset:]).end()

    def _parse_operator(self):
        """
        Consume the characters constituting an operator.

        Returns the number of characters consumed. (Does not update
        self.offset)

        """
        if self.formula[self.offset:self.offset + 2] in ('>=', '<=', '<>'):
            self.items.append(Token(
                self.formula[self.offset:self.offset + 2],
                Token.OP_IN
            ))
            return 2
        curr_char = self.formula[self.offset]  # guaranteed to be 1 char
        assert curr_char in '%*/^&=><+-'
        if curr_char == '%':
            token = Token('%', Token.OP_POST)
        elif curr_char in "*/^&=><":
            token = Token(curr_char, Token.OP_IN)
        # From here on, curr_char is guaranteed to be in '+-'
        elif not self.items:
            token = Token(curr_char, Token.OP_PRE)
        else:
            prev = next((i for i in reversed(self.items)
                         if i.type != Token.WSPACE), None)
            is_infix = prev and (
                prev.subtype == Token.CLOSE
                or prev.type == Token.OP_POST
                or prev.type == Token.OPERAND
            )
            if is_infix:
                token = Token(curr_char, Token.OP_IN)
            else:
                token = Token(curr_char, Token.OP_PRE)
        self.items.append(token)
        return 1

    def _parse_opener(self):
        """
        Consumes a ( or { character.

        Returns the number of characters consumed. (Does not update
        self.offset)

        """
        assert self.formula[self.offset] in ('(', '{')
        if self.formula[self.offset] == '{':
            self.assert_empty_token()
            token = Token.make_subexp("{")
        elif self.token:
            token_value = "".join(self.token) + '('
            del self.token[:]
            token = Token.make_subexp(token_value)
        else:
            token = Token.make_subexp("(")
        self.items.append(token)
        self.token_stack.append(token)
        return 1

    def _parse_closer(self):
        """
        Consumes a } or ) character.

        Returns the number of characters consumed. (Does not update
        self.offset)

        """
        assert self.formula[self.offset] in (')', '}')
        token = self.token_stack.pop().get_closer()
        if token.value != self.formula[self.offset]:
            raise TokenizerError(
                "Mismatched ( and { pair in '%s'" % self.formula)
        self.items.append(token)
        return 1

    def _parse_separator(self):
        """
        Consumes a ; or , character.

        Returns the number of characters consumed. (Does not update
        self.offset)

        """
        curr_char = self.formula[self.offset]
        assert curr_char in (';', ',')
        if curr_char == ';':
            token = Token.make_separator(";")
        else:
            try:
                top_type = self.token_stack[-1].type
            except IndexError:
                token = Token(",", Token.OP_IN)  # Range Union operator
            else:
                if top_type == Token.PAREN:
                    token = Token(",", Token.OP_IN)  # Range Union operator
                else:
                    token = Token.make_separator(",")
        self.items.append(token)
        return 1

    def check_scientific_notation(self):
        """
        Consumes a + or - character if part of a number in sci. notation.

        Returns True if the character was consumed and self.offset was
        updated, False otherwise.

        """
        curr_char = self.formula[self.offset]
        if (curr_char in '+-'
                and len(self.token) >= 1
                and self.SN_RE.match("".join(self.token))):
            self.token.append(curr_char)
            self.offset += 1
            return True
        return False

    def assert_empty_token(self, can_follow=()):
        """
        Ensure that there's no token currently being parsed.

        Or if there is a token being parsed, it must end with a character in
        can_follow.

        If there are unconsumed token contents, it means we hit an unexpected
        token transition. In this case, we raise a TokenizerError

        """
        if self.token and self.token[-1] not in can_follow:
            raise TokenizerError(f"Unexpected character at position {self.offset} in '{self.formula}'")

    def save_token(self):
        """If there's a token being parsed, add it to the item list."""
        if self.token:
            self.items.append(Token.make_operand("".join(self.token)))
            del self.token[:]

    def render(self):
        """Convert the parsed tokens back to a string."""
        if not self.items:
            return ""
        elif self.items[0].type == Token.LITERAL:
            return self.items[0].value
        return "=" + "".join(token.value for token in self.items)


class Token:

    """
    A token in an Excel formula.

    Tokens have three attributes:

    * `value`: The string value parsed that led to this token
    * `type`: A string identifying the type of token
    * `subtype`: A string identifying subtype of the token (optional, and
                 defaults to "")

    """

    __slots__ = ['value', 'type', 'subtype']

    LITERAL = "LITERAL"
    OPERAND = "OPERAND"
    FUNC = "FUNC"
    ARRAY = "ARRAY"
    PAREN = "PAREN"
    SEP = "SEP"
    OP_PRE = "OPERATOR-PREFIX"
    OP_IN = "OPERATOR-INFIX"
    OP_POST = "OPERATOR-POSTFIX"
    WSPACE = "WHITE-SPACE"

    def __init__(self, value, type_, subtype=""):
        self.value = value
        self.type = type_
        self.subtype = subtype

    # Literal operands:
    #
    # Literal operands are always of type 'OPERAND' and can be of subtype
    # 'TEXT' (for text strings), 'NUMBER' (for all numeric types), 'LOGICAL'
    # (for TRUE and FALSE), 'ERROR' (for literal error values), or 'RANGE'
    # (for all range references).

    TEXT = 'TEXT'
    NUMBER = 'NUMBER'
    LOGICAL = 'LOGICAL'
    ERROR = 'ERROR'
    RANGE = 'RANGE'

    def __repr__(self):
        return u"{0} {1} {2}:".format(self.type, self.subtype, self.value)

    @classmethod
    def make_operand(cls, value):
        """Create an operand token."""
        if value.startswith('"'):
            subtype = cls.TEXT
        elif value.startswith('#'):
            subtype = cls.ERROR
        elif value in ('TRUE', 'FALSE'):
            subtype = cls.LOGICAL
        else:
            try:
                float(value)
                subtype = cls.NUMBER
            except ValueError:
                subtype = cls.RANGE
        return cls(value, cls.OPERAND, subtype)


    # Subexpresssions
    #
    # There are 3 types of `Subexpressions`: functions, array literals, and
    # parentheticals. Subexpressions have 'OPEN' and 'CLOSE' tokens. 'OPEN'
    # is used when parsing the initial expression token (i.e., '(' or '{')
    # and 'CLOSE' is used when parsing the closing expression token ('}' or
    # ')').

    OPEN = "OPEN"
    CLOSE = "CLOSE"

    @classmethod
    def make_subexp(cls, value, func=False):
        """
        Create a subexpression token.

        `value`: The value of the token
        `func`: If True, force the token to be of type FUNC

        """
        assert value[-1] in ('{', '}', '(', ')')
        if func:
            assert re.match('.+\\(|\\)', value)
            type_ = Token.FUNC
        elif value in '{}':
            type_ = Token.ARRAY
        elif value in '()':
            type_ = Token.PAREN
        else:
            type_ = Token.FUNC
        subtype = cls.CLOSE if value in ')}' else cls.OPEN
        return cls(value, type_, subtype)

    def get_closer(self):
        """Return a closing token that matches this token's type."""
        assert self.type in (self.FUNC, self.ARRAY, self.PAREN)
        assert self.subtype == self.OPEN
        value = "}" if self.type == self.ARRAY else ")"
        return self.make_subexp(value, func=self.type == self.FUNC)

    # Separator tokens
    #
    # Argument separators always have type 'SEP' and can have one of two
    # subtypes: 'ARG', 'ROW'. 'ARG' is used for the ',' token, when used to
    # delimit either function arguments or array elements. 'ROW' is used for
    # the ';' token, which is always used to delimit rows in an array
    # literal.

    ARG = "ARG"
    ROW = "ROW"

    @classmethod
    def make_separator(cls, value):
        """Create a separator token"""
        assert value in (',', ';')
        subtype = cls.ARG if value == ',' else cls.ROW
        return cls(value, cls.SEP, subtype)
```
