## Supplementary software v0.2.1 for "Virtual control arms for paediatric myopia trials: external validation of axial-elongation models": translate.py

```
"""
This module contains code to translate formulae across cells in a worksheet.

The idea is that if A1 has formula "=B1+C1", then translating it to cell A2
results in formula "=B2+C2". The algorithm relies on the formula tokenizer
to identify the parts of the formula that need to change.

"""

import re
from .tokenizer import Tokenizer, Token
from openpyxl.utils import (
    coordinate_to_tuple,
    column_index_from_string,
    get_column_letter
)

class TranslatorError(Exception):
    """
    Raised when a formula can't be translated across cells.

    This error arises when a formula's references would be translated outside
    the worksheet's bounds on the top or left. Excel represents these
    situations with a #REF! literal error. E.g., if the formula at B2 is
    '=A1', attempting to translate the formula to B1 raises TranslatorError,
    since there's no cell above A1. Similarly, translating the same formula
    from B2 to A2 raises TranslatorError, since there's no cell to the left of
    A1.

    """


class Translator:

    """
    Modifies a formula so that it can be translated from one cell to another.

    `formula`: The str string to translate. Must include the leading '='
               character.
    `origin`: The cell address (in A1 notation) where this formula was
              defined (excluding the worksheet name).

    """

    def __init__(self, formula, origin):
        # Excel errors out when a workbook has formulae in R1C1 notation,
        # regardless of the calcPr:refMode setting, so I'm assuming the
        # formulae stored in the workbook must be in A1 notation.
        self.row, self.col = coordinate_to_tuple(origin)
        self.tokenizer = Tokenizer(formula)

    def get_tokens(self):
        "Returns a list with the tokens comprising the formula."
        return self.tokenizer.items

    ROW_RANGE_RE = re.compile(r"(\$?[1-9][0-9]{0,6}):(\$?[1-9][0-9]{0,6})$")
    COL_RANGE_RE = re.compile(r"(\$?[A-Za-z]{1,3}):(\$?[A-Za-z]{1,3})$")
    CELL_REF_RE = re.compile(r"(\$?[A-Za-z]{1,3})(\$?[1-9][0-9]{0,6})$")

    @staticmethod
    def translate_row(row_str, rdelta):
        """
        Translate a range row-snippet by the given number of rows.
        """
        if row_str.startswith('$'):
            return row_str
        else:
            new_row = int(row_str) + rdelta
            if new_row <= 0:
                raise TranslatorError("Formula out of range")
            return str(new_row)

    @staticmethod
    def translate_col(col_str, cdelta):
        """
        Translate a range col-snippet by the given number of columns
        """
        if col_str.startswith('$'):
            return col_str
        else:
            try:
                return get_column_letter(
                    column_index_from_string(col_str) + cdelta)
            except ValueError:
                raise TranslatorError("Formula out of range")

    @staticmethod
    def strip_ws_name(range_str):
        "Splits out the worksheet reference, if any, from a range reference."
        # This code assumes that named ranges cannot contain any exclamation
        # marks. Excel refuses to create these (even using VBA), and
        # complains of a corrupt workbook when there are names with
        # exclamation marks. The ECMA spec only states that named ranges will
        # be of `ST_Xstring` type, which in theory allows '!' (char code
        # 0x21) per http://www.w3.org/TR/xml/#charsets
        if '!' in range_str:
            sheet, range_str = range_str.rsplit('!', 1)
            return sheet + "!", range_str
        return "", range_str

    @classmethod
    def translate_range(cls, range_str, rdelta, cdelta):
        """
        Translate an A1-style range reference to the destination cell.

        `rdelta`: the row offset to add to the range
        `cdelta`: the column offset to add to the range
        `range_str`: an A1-style reference to a range. Potentially includes
                     the worksheet reference. Could also be a named range.

        """
        ws_part, range_str = cls.strip_ws_name(range_str)
        match = cls.ROW_RANGE_RE.match(range_str)  # e.g. `3:4`
        if match is not None:
            return (ws_part + cls.translate_row(match.group(1), rdelta) + ":"
                    + cls.translate_row(match.group(2), rdelta))
        match = cls.COL_RANGE_RE.match(range_str)  # e.g. `A:BC`
        if match is not None:
            return (ws_part + cls.translate_col(match.group(1), cdelta) + ':'
                    + cls.translate_col(match.group(2), cdelta))
        if ':' in range_str: # e.g. `A1:B5`
            # The check is necessarily general because range references can
            # have one or both endpoints specified by named ranges. I.e.,
            # `named_range:C2`, `C2:named_range`, and `name1:name2` are all
            # valid references. Further, Excel allows chaining multiple
            # colons together (with unclear meaning)
            return ws_part + ":".join(
                cls.translate_range(piece, rdelta, cdelta)
                for piece in range_str.split(':'))
        match = cls.CELL_REF_RE.match(range_str)
        if match is None:  # Must be a named range
            return range_str
        return (ws_part + cls.translate_col(match.group(1), cdelta)
                + cls.translate_row(match.group(2), rdelta))

    def translate_formula(self, dest=None, row_delta=0, col_delta=0):
        """
        Convert the formula into A1 notation, or as row and column coordinates

        The formula is converted into A1 assuming it is assigned to the cell
        whose address is `dest` (no worksheet name).

        """
        tokens = self.get_tokens()
        if not tokens:
            return ""
        elif tokens[0].type == Token.LITERAL:
            return tokens[0].value
        out = ['=']
        # per the spec:
        # A compliant producer or consumer considers a defined name in the
        # range A1-XFD1048576 to be an error. All other names outside this
        # range can be defined as names and overrides a cell reference if an
        # ambiguity exists. (I.18.2.5)
        if dest:
            row, col = coordinate_to_tuple(dest)
            row_delta = row - self.row
            col_delta = col - self.col
        for token in tokens:
            if (token.type == Token.OPERAND
                and token.subtype == Token.RANGE):
                out.append(self.translate_range(token.value, row_delta,
                                                col_delta))
            else:
                out.append(token.value)
        return "".join(out)
```
