## Supplementary software v0.2.1 for "Virtual control arms for paediatric myopia trials: external validation of axial-elongation models": core.py

```
# Copyright (c) 2010-2024 openpyxl

import datetime

from openpyxl.descriptors import (
    DateTime,
    Alias,
)
from openpyxl.descriptors.serialisable import Serialisable
from openpyxl.descriptors.nested import NestedText
from openpyxl.xml.functions import (
    Element,
    QName,
)
from openpyxl.xml.constants import (
    COREPROPS_NS,
    DCORE_NS,
    XSI_NS,
    DCTERMS_NS,
)


class NestedDateTime(DateTime, NestedText):

    expected_type = datetime.datetime

    def to_tree(self, tagname=None, value=None, namespace=None):
        namespace = getattr(self, "namespace", namespace)
        if namespace is not None:
            tagname = "{%s}%s" % (namespace, tagname)
        el = Element(tagname)
        if value is not None:
            value = value.replace(tzinfo=None)
            el.text = value.isoformat(timespec="seconds") + 'Z'
            return el


class QualifiedDateTime(NestedDateTime):

    """In certain situations Excel will complain if the additional type
    attribute isn't set"""

    def to_tree(self, tagname=None, value=None, namespace=None):
        el = super().to_tree(tagname, value, namespace)
        el.set("{%s}type" % XSI_NS, QName(DCTERMS_NS, "W3CDTF"))
        return el


class DocumentProperties(Serialisable):
    """High-level properties of the document.
    Defined in ECMA-376 Par2 Annex D
    """

    tagname = "coreProperties"
    namespace = COREPROPS_NS

    category = NestedText(expected_type=str, allow_none=True)
    contentStatus = NestedText(expected_type=str, allow_none=True)
    keywords = NestedText(expected_type=str, allow_none=True)
    lastModifiedBy = NestedText(expected_type=str, allow_none=True)
    lastPrinted = NestedDateTime(allow_none=True)
    revision = NestedText(expected_type=str, allow_none=True)
    version = NestedText(expected_type=str, allow_none=True)
    last_modified_by = Alias("lastModifiedBy")

    # Dublin Core Properties
    subject = NestedText(expected_type=str, allow_none=True, namespace=DCORE_NS)
    title = NestedText(expected_type=str, allow_none=True, namespace=DCORE_NS)
    creator = NestedText(expected_type=str, allow_none=True, namespace=DCORE_NS)
    description = NestedText(expected_type=str, allow_none=True, namespace=DCORE_NS)
    identifier = NestedText(expected_type=str, allow_none=True, namespace=DCORE_NS)
    language = NestedText(expected_type=str, allow_none=True, namespace=DCORE_NS)
    # Dublin Core Terms
    created = QualifiedDateTime(allow_none=True, namespace=DCTERMS_NS) # assumed to be UTC
    modified = QualifiedDateTime(allow_none=True, namespace=DCTERMS_NS) # assumed to be UTC

    __elements__ = ("creator", "title", "description", "subject","identifier",
                    "language", "created", "modified", "lastModifiedBy", "category",
                    "contentStatus", "version", "revision", "keywords", "lastPrinted",
                    )


    def __init__(self,
                 category=None,
                 contentStatus=None,
                 keywords=None,
                 lastModifiedBy=None,
                 lastPrinted=None,
                 revision=None,
                 version=None,
                 created=None,
                 creator="openpyxl",
                 description=None,
                 identifier=None,
                 language=None,
                 modified=None,
                 subject=None,
                 title=None,
                 ):
        now = datetime.datetime.now(tz=datetime.timezone.utc).replace(tzinfo=None)
        self.contentStatus = contentStatus
        self.lastPrinted = lastPrinted
        self.revision = revision
        self.version = version
        self.creator = creator
        self.lastModifiedBy = lastModifiedBy
        self.modified = modified or now
        self.created = created or now
        self.title = title
        self.subject = subject
        self.description = description
        self.identifier = identifier
        self.language = language
        self.keywords = keywords
        self.category = category
```
