## Supplementary software v0.2.1 for "Virtual control arms for paediatric myopia trials: external validation of axial-elongation models": custom.py

```
# Copyright (c) 2010-2024 openpyxl

"""Implementation of custom properties see § 22.3 in the specification"""


from warnings import warn

from openpyxl.descriptors import Strict
from openpyxl.descriptors.serialisable import Serialisable
from openpyxl.descriptors.sequence import Sequence
from openpyxl.descriptors import (
    Alias,
    String,
    Integer,
    Float,
    DateTime,
    Bool,
)
from openpyxl.descriptors.nested import (
    NestedText,
)

from openpyxl.xml.constants import (
    CUSTPROPS_NS,
    VTYPES_NS,
    CPROPS_FMTID,
)

from .core import NestedDateTime


class NestedBoolText(Bool, NestedText):
    """
    Descriptor for handling nested elements with the value stored in the text part
    """

    pass


class _CustomDocumentProperty(Serialisable):

    """
    Low-level representation of a Custom Document Property.
    Not used directly
    Must always contain a child element, even if this is empty
    """

    tagname = "property"
    _typ = None

    name = String(allow_none=True)
    lpwstr = NestedText(expected_type=str, allow_none=True, namespace=VTYPES_NS)
    i4 = NestedText(expected_type=int, allow_none=True, namespace=VTYPES_NS)
    r8 = NestedText(expected_type=float, allow_none=True, namespace=VTYPES_NS)
    filetime = NestedDateTime(allow_none=True, namespace=VTYPES_NS)
    bool = NestedBoolText(expected_type=bool, allow_none=True, namespace=VTYPES_NS)
    linkTarget = String(expected_type=str, allow_none=True)
    fmtid = String()
    pid = Integer()

    def __init__(self,
                 name=None,
                 pid=0,
                 fmtid=CPROPS_FMTID,
                 linkTarget=None,
                 **kw):
        self.fmtid = fmtid
        self.pid = pid
        self.name = name
        self._typ = None
        self.linkTarget = linkTarget

        for k, v in kw.items():
            setattr(self, k, v)
            setattr(self, "_typ", k) # ugh!
        for e in self.__elements__:
            if e not in kw:
                setattr(self, e, None)


    @property
    def type(self):
        if self._typ is not None:
            return self._typ
        for a in self.__elements__:
            if getattr(self, a) is not None:
                return a
        if self.linkTarget is not None:
            return "linkTarget"


    def to_tree(self, tagname=None, idx=None, namespace=None):
        child = getattr(self, self._typ, None)
        if child is None:
            setattr(self, self._typ, "")

        return super().to_tree(tagname=None, idx=None, namespace=None)


class _CustomDocumentPropertyList(Serialisable):

    """
    Parses and seriliases property lists but is not used directly
    """

    tagname = "Properties"

    property = Sequence(expected_type=_CustomDocumentProperty, namespace=CUSTPROPS_NS)
    customProps = Alias("property")


    def __init__(self, property=()):
        self.property = property


    def __len__(self):
        return len(self.property)


    def to_tree(self, tagname=None, idx=None, namespace=None):
        for idx, p in enumerate(self.property, 2):
            p.pid = idx
        tree = super().to_tree(tagname, idx, namespace)
        tree.set("xmlns", CUSTPROPS_NS)

        return tree


class _TypedProperty(Strict):

    name = String()

    def __init__(self,
                 name,
                 value):
        self.name = name
        self.value = value


    def __eq__(self, other):
        return self.name == other.name and self.value == other.value


    def __repr__(self):
        return f"{self.__class__.__name__}, name={self.name}, value={self.value}"


class IntProperty(_TypedProperty):

    value = Integer()


class FloatProperty(_TypedProperty):

    value = Float()


class StringProperty(_TypedProperty):

    value = String(allow_none=True)


class DateTimeProperty(_TypedProperty):

    value = DateTime()


class BoolProperty(_TypedProperty):

    value = Bool()


class LinkProperty(_TypedProperty):

    value = String()


# from Python
CLASS_MAPPING = {
    StringProperty: "lpwstr",
    IntProperty: "i4",
    FloatProperty: "r8",
    DateTimeProperty: "filetime",
    BoolProperty: "bool",
    LinkProperty: "linkTarget"
}

XML_MAPPING = {v:k for k,v in CLASS_MAPPING.items()}


class CustomPropertyList(Strict):


    props = Sequence(expected_type=_TypedProperty)

    def __init__(self):
        self.props = []


    @classmethod
    def from_tree(cls, tree):
        """
        Create list from OOXML element
        """
        prop_list = _CustomDocumentPropertyList.from_tree(tree)
        props = []

        for prop in prop_list.property:
            attr = prop.type

            typ = XML_MAPPING.get(attr, None)
            if not typ:
                warn(f"Unknown type for {prop.name}")
                continue
            value = getattr(prop, attr)
            link = prop.linkTarget
            if link is not None:
                typ = LinkProperty
                value = prop.linkTarget

            new_prop = typ(name=prop.name, value=value)
            props.append(new_prop)

        new_prop_list = cls()
        new_prop_list.props = props
        return new_prop_list


    def append(self, prop):
        if prop.name in self.names:
            raise ValueError(f"Property with name {prop.name} already exists")

        self.props.append(prop)


    def to_tree(self):
        props = []

        for p in self.props:
            attr = CLASS_MAPPING.get(p.__class__, None)
            if not attr:
                raise TypeError("Unknown adapter for {p}")
            np = _CustomDocumentProperty(name=p.name, **{attr:p.value})
            if isinstance(p, LinkProperty):
                np._typ = "lpwstr"
                #np.lpwstr = ""
            props.append(np)

        prop_list = _CustomDocumentPropertyList(property=props)
        return prop_list.to_tree()


    def __len__(self):
        return len(self.props)


    @property
    def names(self):
        """List of property names"""
        return [p.name for p in self.props]


    def __getitem__(self, name):
        """
        Get property by name
        """
        for p in self.props:
            if p.name == name:
                return p
        raise KeyError(f"Property with name {name} not found")


    def __delitem__(self, name):
        """
        Delete a propery by name
        """
        for idx, p in enumerate(self.props):
            if p.name == name:
                self.props.pop(idx)
                return
        raise KeyError(f"Property with name {name} not found")


    def __repr__(self):
        return f"{self.__class__.__name__} containing {self.props}"


    def __iter__(self):
        return iter(self.props)
```
