## Supplementary software v0.2.1 for "Virtual control arms for paediatric myopia trials: external validation of axial-elongation models": extended.py

```
# Copyright (c) 2010-2024 openpyxl


from openpyxl.descriptors.serialisable import Serialisable
from openpyxl.descriptors import (
    Typed,
)
from openpyxl.descriptors.nested import (
    NestedText,
)

from openpyxl.xml.constants import XPROPS_NS
from openpyxl import __version__


class DigSigBlob(Serialisable):

    __elements__ = __attrs__ = ()


class VectorLpstr(Serialisable):

    __elements__ = __attrs__ = ()


class VectorVariant(Serialisable):

    __elements__ = __attrs__ = ()


class ExtendedProperties(Serialisable):

    """
    See 22.2

    Most of this is irrelevant but Excel is very picky about the version number

    It uses XX.YYYY (Version.Build) and expects everyone else to

    We provide Major.Minor and the full version in the application name
    """

    tagname = "Properties"

    Template = NestedText(expected_type=str, allow_none=True)
    Manager = NestedText(expected_type=str, allow_none=True)
    Company = NestedText(expected_type=str, allow_none=True)
    Pages = NestedText(expected_type=int, allow_none=True)
    Words = NestedText(expected_type=int,allow_none=True)
    Characters = NestedText(expected_type=int, allow_none=True)
    PresentationFormat = NestedText(expected_type=str, allow_none=True)
    Lines = NestedText(expected_type=int, allow_none=True)
    Paragraphs = NestedText(expected_type=int, allow_none=True)
    Slides = NestedText(expected_type=int, allow_none=True)
    Notes = NestedText(expected_type=int, allow_none=True)
    TotalTime = NestedText(expected_type=int, allow_none=True)
    HiddenSlides = NestedText(expected_type=int, allow_none=True)
    MMClips = NestedText(expected_type=int, allow_none=True)
    ScaleCrop = NestedText(expected_type=bool, allow_none=True)
    HeadingPairs = Typed(expected_type=VectorVariant, allow_none=True)
    TitlesOfParts = Typed(expected_type=VectorLpstr, allow_none=True)
    LinksUpToDate = NestedText(expected_type=bool, allow_none=True)
    CharactersWithSpaces = NestedText(expected_type=int, allow_none=True)
    SharedDoc = NestedText(expected_type=bool, allow_none=True)
    HyperlinkBase = NestedText(expected_type=str, allow_none=True)
    HLinks = Typed(expected_type=VectorVariant, allow_none=True)
    HyperlinksChanged = NestedText(expected_type=bool, allow_none=True)
    DigSig = Typed(expected_type=DigSigBlob, allow_none=True)
    Application = NestedText(expected_type=str, allow_none=True)
    AppVersion = NestedText(expected_type=str, allow_none=True)
    DocSecurity = NestedText(expected_type=int, allow_none=True)

    __elements__ = ('Application', 'AppVersion', 'DocSecurity', 'ScaleCrop',
                    'LinksUpToDate', 'SharedDoc', 'HyperlinksChanged')

    def __init__(self,
                 Template=None,
                 Manager=None,
                 Company=None,
                 Pages=None,
                 Words=None,
                 Characters=None,
                 PresentationFormat=None,
                 Lines=None,
                 Paragraphs=None,
                 Slides=None,
                 Notes=None,
                 TotalTime=None,
                 HiddenSlides=None,
                 MMClips=None,
                 ScaleCrop=None,
                 HeadingPairs=None,
                 TitlesOfParts=None,
                 LinksUpToDate=None,
                 CharactersWithSpaces=None,
                 SharedDoc=None,
                 HyperlinkBase=None,
                 HLinks=None,
                 HyperlinksChanged=None,
                 DigSig=None,
                 Application=None,
                 AppVersion=None,
                 DocSecurity=None,
                ):
        self.Template = Template
        self.Manager = Manager
        self.Company = Company
        self.Pages = Pages
        self.Words = Words
        self.Characters = Characters
        self.PresentationFormat = PresentationFormat
        self.Lines = Lines
        self.Paragraphs = Paragraphs
        self.Slides = Slides
        self.Notes = Notes
        self.TotalTime = TotalTime
        self.HiddenSlides = HiddenSlides
        self.MMClips = MMClips
        self.ScaleCrop = ScaleCrop
        self.HeadingPairs = None
        self.TitlesOfParts = None
        self.LinksUpToDate = LinksUpToDate
        self.CharactersWithSpaces = CharactersWithSpaces
        self.SharedDoc = SharedDoc
        self.HyperlinkBase = HyperlinkBase
        self.HLinks = None
        self.HyperlinksChanged = HyperlinksChanged
        self.DigSig = None
        self.Application = f"Microsoft Excel Compatible / Openpyxl {__version__}"
        self.AppVersion = ".".join(__version__.split(".")[:-1])
        self.DocSecurity = DocSecurity


    def to_tree(self):
        tree = super().to_tree()
        tree.set("xmlns", XPROPS_NS)
        return tree
```
