## Supplementary software v0.2.1 for "Virtual control arms for paediatric myopia trials: external validation of axial-elongation models": interface.py

```
# Copyright (c) 2010-2024 openpyxl

from abc import abstractproperty
from openpyxl.compat.abc import ABC


class ISerialisableFile(ABC):

    """
    Interface for Serialisable classes that represent files in the archive
    """


    @abstractproperty
    def id(self):
        """
        Object id making it unique
        """
        pass


    @abstractproperty
    def _path(self):
        """
        File path in the archive
        """
        pass


    @abstractproperty
    def _namespace(self):
        """
        Qualified namespace when serialised
        """
        pass


    @abstractproperty
    def _type(self):
        """
        The content type for the manifest
        """


    @abstractproperty
    def _rel_type(self):
        """
        The content type for relationships
        """


    @abstractproperty
    def _rel_id(self):
        """
        Links object with parent
        """
```
