## Supplementary software v0.2.1 for "Virtual control arms for paediatric myopia trials: external validation of axial-elongation models": manifest.py

```
# Copyright (c) 2010-2024 openpyxl

"""
File manifest
"""
from mimetypes import MimeTypes
import os.path

from openpyxl.descriptors.serialisable import Serialisable
from openpyxl.descriptors import String, Sequence
from openpyxl.xml.functions import fromstring
from openpyxl.xml.constants import (
    ARC_CONTENT_TYPES,
    ARC_THEME,
    ARC_STYLE,
    THEME_TYPE,
    STYLES_TYPE,
    CONTYPES_NS,
    ACTIVEX,
    CTRL,
    VBA,
)
from openpyxl.xml.functions import tostring

# initialise mime-types
mimetypes = MimeTypes()
mimetypes.add_type('application/xml', ".xml")
mimetypes.add_type('application/vnd.openxmlformats-package.relationships+xml', ".rels")
mimetypes.add_type("application/vnd.ms-office.vbaProject", ".bin")
mimetypes.add_type("application/vnd.openxmlformats-officedocument.vmlDrawing", ".vml")
mimetypes.add_type("image/x-emf", ".emf")


class FileExtension(Serialisable):

    tagname = "Default"

    Extension = String()
    ContentType = String()

    def __init__(self, Extension, ContentType):
        self.Extension = Extension
        self.ContentType = ContentType


class Override(Serialisable):

    tagname = "Override"

    PartName = String()
    ContentType = String()

    def __init__(self, PartName, ContentType):
        self.PartName = PartName
        self.ContentType = ContentType


DEFAULT_TYPES = [
    FileExtension("rels", "application/vnd.openxmlformats-package.relationships+xml"),
    FileExtension("xml", "application/xml"),
]

DEFAULT_OVERRIDE = [
    Override("/" + ARC_STYLE, STYLES_TYPE), # Styles
    Override("/" + ARC_THEME, THEME_TYPE), # Theme
    Override("/docProps/core.xml", "application/vnd.openxmlformats-package.core-properties+xml"),
    Override("/docProps/app.xml", "application/vnd.openxmlformats-officedocument.extended-properties+xml")
]


class Manifest(Serialisable):

    tagname = "Types"

    Default = Sequence(expected_type=FileExtension, unique=True)
    Override = Sequence(expected_type=Override, unique=True)
    path = "[Content_Types].xml"

    __elements__ = ("Default", "Override")

    def __init__(self,
                 Default=(),
                 Override=(),
                 ):
        if not Default:
            Default = DEFAULT_TYPES
        self.Default = Default
        if not Override:
            Override = DEFAULT_OVERRIDE
        self.Override = Override


    @property
    def filenames(self):
        return [part.PartName for part in self.Override]


    @property
    def extensions(self):
        """
        Map content types to file extensions
        Skip parts without extensions
        """
        exts = {os.path.splitext(part.PartName)[-1] for part in self.Override}
        return [(ext[1:], mimetypes.types_map[True][ext]) for ext in sorted(exts) if ext]


    def to_tree(self):
        """
        Custom serialisation method to allow setting a default namespace
        """
        defaults = [t.Extension for t in self.Default]
        for ext, mime in self.extensions:
            if ext not in defaults:
                mime = FileExtension(ext, mime)
                self.Default.append(mime)
        tree = super().to_tree()
        tree.set("xmlns", CONTYPES_NS)
        return tree


    def __contains__(self, content_type):
        """
        Check whether a particular content type is contained
        """
        for t in self.Override:
            if t.ContentType == content_type:
                return True


    def find(self, content_type):
        """
        Find specific content-type
        """
        try:
            return next(self.findall(content_type))
        except StopIteration:
            return


    def findall(self, content_type):
        """
        Find all elements of a specific content-type
        """
        for t in self.Override:
            if t.ContentType == content_type:
                yield t


    def append(self, obj):
        """
        Add content object to the package manifest
        # needs a contract...
        """
        ct = Override(PartName=obj.path, ContentType=obj.mime_type)
        self.Override.append(ct)


    def _write(self, archive, workbook):
        """
        Write manifest to the archive
        """
        self.append(workbook)
        self._write_vba(workbook)
        self._register_mimetypes(filenames=archive.namelist())
        archive.writestr(self.path, tostring(self.to_tree()))


    def _register_mimetypes(self, filenames):
        """
        Make sure that the mime type for all file extensions is registered
        """
        for fn in filenames:
            ext = os.path.splitext(fn)[-1]
            if not ext:
                continue
            mime = mimetypes.types_map[True][ext]
            fe = FileExtension(ext[1:], mime)
            self.Default.append(fe)


    def _write_vba(self, workbook):
        """
        Add content types from cached workbook when keeping VBA
        """
        if workbook.vba_archive:
            node = fromstring(workbook.vba_archive.read(ARC_CONTENT_TYPES))
            mf = Manifest.from_tree(node)
            filenames = self.filenames
            for override in mf.Override:
                if override.PartName not in (ACTIVEX, CTRL, VBA):
                    continue
                if override.PartName not in filenames:
                    self.Override.append(override)
```
