## Supplementary software v0.2.1 for "Virtual control arms for paediatric myopia trials: external validation of axial-elongation models": relationship.py

```
# Copyright (c) 2010-2024 openpyxl

import posixpath
from warnings import warn

from openpyxl.descriptors import (
    String,
    Alias,
    Sequence,
)
from openpyxl.descriptors.serialisable import Serialisable
from openpyxl.descriptors.container import ElementList

from openpyxl.xml.constants import REL_NS, PKG_REL_NS
from openpyxl.xml.functions import (
    Element,
    fromstring,
)


class Relationship(Serialisable):
    """Represents many kinds of relationships."""

    tagname = "Relationship"

    Type = String()
    Target = String()
    target = Alias("Target")
    TargetMode = String(allow_none=True)
    Id = String(allow_none=True)
    id = Alias("Id")


    def __init__(self,
                 Id=None,
                 Type=None,
                 type=None,
                 Target=None,
                 TargetMode=None
                 ):
        """
        `type` can be used as a shorthand with the default relationships namespace
        otherwise the `Type` must be a fully qualified URL
        """
        if type is not None:
            Type = "{0}/{1}".format(REL_NS, type)
        self.Type = Type
        self.Target = Target
        self.TargetMode = TargetMode
        self.Id = Id


class RelationshipList(ElementList):

    tagname = "Relationships"
    expected_type = Relationship


    def append(self, value):
        super().append(value)
        if not value.Id:
            value.Id = f"rId{len(self)}"


    def find(self, content_type):
        """
        Find relationships by content-type
        NB. these content-types namespaced objects and different to the MIME-types
        in the package manifest :-(
        """
        for r in self:
            if r.Type == content_type:
                yield r


    def get(self, key):
        for r in self:
            if r.Id == key:
                return r
        raise KeyError("Unknown relationship: {0}".format(key))


    def to_dict(self):
        """Return a dictionary of relations keyed by id"""
        return {r.id:r for r in self}


    def to_tree(self):
        tree = super().to_tree()
        tree.set("xmlns", PKG_REL_NS)
        return tree


def get_rels_path(path):
    """
    Convert relative path to absolutes that can be loaded from a zip
    archive.
    The path to be passed in is that of containing object (workbook,
    worksheet, etc.)
    """
    folder, obj = posixpath.split(path)
    filename = posixpath.join(folder, '_rels', '{0}.rels'.format(obj))
    return filename


def get_dependents(archive, filename):
    """
    Normalise dependency file paths to absolute ones

    Relative paths are relative to parent object
    """
    src = archive.read(filename)
    node = fromstring(src)
    try:
        rels = RelationshipList.from_tree(node)
    except TypeError:
        msg = "{0} contains invalid dependency definitions".format(filename)
        warn(msg)
        rels = RelationshipList()
    folder = posixpath.dirname(filename)
    parent = posixpath.split(folder)[0]
    for r in rels:
        if r.TargetMode == "External":
            continue
        elif r.target.startswith("/"):
            r.target = r.target[1:]
        else:
            pth = posixpath.join(parent, r.target)
            r.target = posixpath.normpath(pth)
    return rels


def get_rel(archive, deps, id=None, cls=None):
    """
    Get related object based on id or rel_type
    """
    if not any([id, cls]):
        raise ValueError("Either the id or the content type are required")
    if id is not None:
        rel = deps.get(id)
    else:
        try:
            rel = next(deps.find(cls.rel_type))
        except StopIteration: # no known dependency
            return

    path = rel.target
    src = archive.read(path)
    tree = fromstring(src)
    obj = cls.from_tree(tree)

    rels_path = get_rels_path(path)
    try:
        obj.deps = get_dependents(archive, rels_path)
    except KeyError:
        obj.deps = []

    return obj
```
