## Supplementary software v0.2.1 for "Virtual control arms for paediatric myopia trials: external validation of axial-elongation models": workbook.py

```
# Copyright (c) 2010-2024 openpyxl

from openpyxl.descriptors.serialisable import Serialisable
from openpyxl.descriptors import (
    Alias,
    Typed,
    String,
    Integer,
    Bool,
    NoneSet,
)
from openpyxl.descriptors.excel import ExtensionList, Relation
from openpyxl.descriptors.sequence import NestedSequence
from openpyxl.descriptors.nested import NestedString

from openpyxl.xml.constants import SHEET_MAIN_NS

from openpyxl.workbook.defined_name import DefinedNameList
from openpyxl.workbook.external_reference import ExternalReference
from openpyxl.workbook.function_group import FunctionGroupList
from openpyxl.workbook.properties import WorkbookProperties, CalcProperties, FileVersion
from openpyxl.workbook.protection import WorkbookProtection, FileSharing
from openpyxl.workbook.smart_tags import SmartTagList, SmartTagProperties
from openpyxl.workbook.views import CustomWorkbookView, BookView
from openpyxl.workbook.web import WebPublishing, WebPublishObjectList


class FileRecoveryProperties(Serialisable):

    tagname = "fileRecoveryPr"

    autoRecover = Bool(allow_none=True)
    crashSave = Bool(allow_none=True)
    dataExtractLoad = Bool(allow_none=True)
    repairLoad = Bool(allow_none=True)

    def __init__(self,
                 autoRecover=None,
                 crashSave=None,
                 dataExtractLoad=None,
                 repairLoad=None,
                ):
        self.autoRecover = autoRecover
        self.crashSave = crashSave
        self.dataExtractLoad = dataExtractLoad
        self.repairLoad = repairLoad


class ChildSheet(Serialisable):
    """
    Represents a reference to a worksheet or chartsheet in workbook.xml

    It contains the title, order and state but only an indirect reference to
    the objects themselves.
    """

    tagname = "sheet"

    name = String()
    sheetId = Integer()
    state = NoneSet(values=(['visible', 'hidden', 'veryHidden']))
    id = Relation()

    def __init__(self,
                 name=None,
                 sheetId=None,
                 state="visible",
                 id=None,
                ):
        self.name = name
        self.sheetId = sheetId
        self.state = state
        self.id = id


class PivotCache(Serialisable):

    tagname = "pivotCache"

    cacheId = Integer()
    id = Relation()

    def __init__(self,
                 cacheId=None,
                 id=None
                ):
        self.cacheId = cacheId
        self.id = id


class WorkbookPackage(Serialisable):

    """
    Represent the workbook file in the archive
    """

    tagname = "workbook"

    conformance = NoneSet(values=['strict', 'transitional'])
    fileVersion = Typed(expected_type=FileVersion, allow_none=True)
    fileSharing = Typed(expected_type=FileSharing, allow_none=True)
    workbookPr = Typed(expected_type=WorkbookProperties, allow_none=True)
    properties = Alias("workbookPr")
    workbookProtection = Typed(expected_type=WorkbookProtection, allow_none=True)
    bookViews = NestedSequence(expected_type=BookView)
    sheets = NestedSequence(expected_type=ChildSheet)
    functionGroups = Typed(expected_type=FunctionGroupList, allow_none=True)
    externalReferences = NestedSequence(expected_type=ExternalReference)
    definedNames = Typed(expected_type=DefinedNameList, allow_none=True)
    calcPr = Typed(expected_type=CalcProperties, allow_none=True)
    oleSize = NestedString(allow_none=True, attribute="ref")
    customWorkbookViews = NestedSequence(expected_type=CustomWorkbookView)
    pivotCaches = NestedSequence(expected_type=PivotCache, allow_none=True)
    smartTagPr = Typed(expected_type=SmartTagProperties, allow_none=True)
    smartTagTypes = Typed(expected_type=SmartTagList, allow_none=True)
    webPublishing = Typed(expected_type=WebPublishing, allow_none=True)
    fileRecoveryPr = Typed(expected_type=FileRecoveryProperties, allow_none=True)
    webPublishObjects = Typed(expected_type=WebPublishObjectList, allow_none=True)
    extLst = Typed(expected_type=ExtensionList, allow_none=True)
    Ignorable = NestedString(namespace="http://schemas.openxmlformats.org/markup-compatibility/2006", allow_none=True)

    __elements__ = ('fileVersion', 'fileSharing', 'workbookPr',
                    'workbookProtection', 'bookViews', 'sheets', 'functionGroups',
                    'externalReferences', 'definedNames', 'calcPr', 'oleSize',
                    'customWorkbookViews', 'pivotCaches', 'smartTagPr', 'smartTagTypes',
                    'webPublishing', 'fileRecoveryPr', 'webPublishObjects')

    def __init__(self,
                 conformance=None,
                 fileVersion=None,
                 fileSharing=None,
                 workbookPr=None,
                 workbookProtection=None,
                 bookViews=(),
                 sheets=(),
                 functionGroups=None,
                 externalReferences=(),
                 definedNames=None,
                 calcPr=None,
                 oleSize=None,
                 customWorkbookViews=(),
                 pivotCaches=(),
                 smartTagPr=None,
                 smartTagTypes=None,
                 webPublishing=None,
                 fileRecoveryPr=None,
                 webPublishObjects=None,
                 extLst=None,
                 Ignorable=None,
                ):
        self.conformance = conformance
        self.fileVersion = fileVersion
        self.fileSharing = fileSharing
        if workbookPr is None:
            workbookPr = WorkbookProperties()
        self.workbookPr = workbookPr
        self.workbookProtection = workbookProtection
        self.bookViews = bookViews
        self.sheets = sheets
        self.functionGroups = functionGroups
        self.externalReferences = externalReferences
        self.definedNames = definedNames
        self.calcPr = calcPr
        self.oleSize = oleSize
        self.customWorkbookViews = customWorkbookViews
        self.pivotCaches = pivotCaches
        self.smartTagPr = smartTagPr
        self.smartTagTypes = smartTagTypes
        self.webPublishing = webPublishing
        self.fileRecoveryPr = fileRecoveryPr
        self.webPublishObjects = webPublishObjects


    def to_tree(self):
        tree = super().to_tree()
        tree.set("xmlns", SHEET_MAIN_NS)
        return tree


    @property
    def active(self):
        for view in self.bookViews:
            if view.activeTab is not None:
                return view.activeTab
        return 0
```
