## Supplementary software v0.2.1 for "Virtual control arms for paediatric myopia trials: external validation of axial-elongation models": cache.py

```
# Copyright (c) 2010-2024 openpyxl

from openpyxl.descriptors.serialisable import Serialisable
from openpyxl.descriptors import (
    Typed,
    Bool,
    Float,
    Set,
    NoneSet,
    String,
    Integer,
    DateTime,
    Sequence,
)

from openpyxl.descriptors.excel import (
    HexBinary,
    ExtensionList,
    Relation,
)
from openpyxl.descriptors.nested import NestedInteger
from openpyxl.descriptors.sequence import (
    NestedSequence,
    MultiSequence,
    MultiSequencePart,
)
from openpyxl.xml.constants import SHEET_MAIN_NS
from openpyxl.xml.functions import tostring
from openpyxl.packaging.relationship import (
    RelationshipList,
    Relationship,
    get_rels_path
)

from .table import (
    PivotArea,
    Reference,
)
from .fields import (
    Boolean,
    Error,
    Missing,
    Number,
    Text,
    TupleList,
    DateTimeField,
)

class MeasureDimensionMap(Serialisable):

    tagname = "map"

    measureGroup = Integer(allow_none=True)
    dimension = Integer(allow_none=True)

    def __init__(self,
                 measureGroup=None,
                 dimension=None,
                ):
        self.measureGroup = measureGroup
        self.dimension = dimension


class MeasureGroup(Serialisable):

    tagname = "measureGroup"

    name = String()
    caption = String()

    def __init__(self,
                 name=None,
                 caption=None,
                ):
        self.name = name
        self.caption = caption


class PivotDimension(Serialisable):

    tagname = "dimension"

    measure = Bool()
    name = String()
    uniqueName = String()
    caption = String()

    def __init__(self,
                 measure=None,
                 name=None,
                 uniqueName=None,
                 caption=None,
                ):
        self.measure = measure
        self.name = name
        self.uniqueName = uniqueName
        self.caption = caption


class CalculatedMember(Serialisable):

    tagname = "calculatedMember"

    name = String()
    mdx = String()
    memberName = String(allow_none=True)
    hierarchy = String(allow_none=True)
    parent = String(allow_none=True)
    solveOrder = Integer(allow_none=True)
    set = Bool()
    extLst = Typed(expected_type=ExtensionList, allow_none=True)

    __elements__ = ()

    def __init__(self,
                 name=None,
                 mdx=None,
                 memberName=None,
                 hierarchy=None,
                 parent=None,
                 solveOrder=None,
                 set=None,
                 extLst=None,
                ):
        self.name = name
        self.mdx = mdx
        self.memberName = memberName
        self.hierarchy = hierarchy
        self.parent = parent
        self.solveOrder = solveOrder
        self.set = set
        #self.extLst = extLst


class CalculatedItem(Serialisable):

    tagname = "calculatedItem"

    field = Integer(allow_none=True)
    formula = String()
    pivotArea = Typed(expected_type=PivotArea, )
    extLst = Typed(expected_type=ExtensionList, allow_none=True)

    __elements__ = ('pivotArea', 'extLst')

    def __init__(self,
                 field=None,
                 formula=None,
                 pivotArea=None,
                 extLst=None,
                ):
        self.field = field
        self.formula = formula
        self.pivotArea = pivotArea
        self.extLst = extLst


class ServerFormat(Serialisable):

    tagname = "serverFormat"

    culture = String(allow_none=True)
    format = String(allow_none=True)

    def __init__(self,
                 culture=None,
                 format=None,
                ):
        self.culture = culture
        self.format = format


class Query(Serialisable):

    tagname = "query"

    mdx = String()
    tpls = Typed(expected_type=TupleList, allow_none=True)

    __elements__ = ('tpls',)

    def __init__(self,
                 mdx=None,
                 tpls=None,
                ):
        self.mdx = mdx
        self.tpls = tpls


class OLAPSet(Serialisable):

    tagname = "set"

    count = Integer()
    maxRank = Integer()
    setDefinition = String()
    sortType = NoneSet(values=(['ascending', 'descending', 'ascendingAlpha',
                                'descendingAlpha', 'ascendingNatural', 'descendingNatural']))
    queryFailed = Bool()
    tpls = Typed(expected_type=TupleList, allow_none=True)
    sortByTuple = Typed(expected_type=TupleList, allow_none=True)

    __elements__ = ('tpls', 'sortByTuple')

    def __init__(self,
                 count=None,
                 maxRank=None,
                 setDefinition=None,
                 sortType=None,
                 queryFailed=None,
                 tpls=None,
                 sortByTuple=None,
                ):
        self.count = count
        self.maxRank = maxRank
        self.setDefinition = setDefinition
        self.sortType = sortType
        self.queryFailed = queryFailed
        self.tpls = tpls
        self.sortByTuple = sortByTuple


class PCDSDTCEntries(Serialisable):
    # Implements CT_PCDSDTCEntries

    tagname = "entries"

    count = Integer(allow_none=True)
    # elements are choice
    m = Typed(expected_type=Missing, allow_none=True)
    n = Typed(expected_type=Number, allow_none=True)
    e = Typed(expected_type=Error, allow_none=True)
    s = Typed(expected_type=Text, allow_none=True)

    __elements__ = ('m', 'n', 'e', 's')

    def __init__(self,
                 count=None,
                 m=None,
                 n=None,
                 e=None,
                 s=None,
                ):
        self.count = count
        self.m = m
        self.n = n
        self.e = e
        self.s = s


class TupleCache(Serialisable):

    tagname = "tupleCache"

    entries = Typed(expected_type=PCDSDTCEntries, allow_none=True)
    sets = NestedSequence(expected_type=OLAPSet, count=True)
    queryCache = NestedSequence(expected_type=Query, count=True)
    serverFormats = NestedSequence(expected_type=ServerFormat, count=True)
    extLst = Typed(expected_type=ExtensionList, allow_none=True)

    __elements__ = ('entries', 'sets', 'queryCache', 'serverFormats', 'extLst')

    def __init__(self,
                 entries=None,
                 sets=(),
                 queryCache=(),
                 serverFormats=(),
                 extLst=None,
                ):
        self.entries = entries
        self.sets = sets
        self.queryCache = queryCache
        self.serverFormats = serverFormats
        self.extLst = extLst


class OLAPKPI(Serialisable):

    tagname = "kpi"

    uniqueName = String()
    caption = String(allow_none=True)
    displayFolder = String(allow_none=True)
    measureGroup = String(allow_none=True)
    parent = String(allow_none=True)
    value = String()
    goal = String(allow_none=True)
    status = String(allow_none=True)
    trend = String(allow_none=True)
    weight = String(allow_none=True)
    time = String(allow_none=True)

    def __init__(self,
                 uniqueName=None,
                 caption=None,
                 displayFolder=None,
                 measureGroup=None,
                 parent=None,
                 value=None,
                 goal=None,
                 status=None,
                 trend=None,
                 weight=None,
                 time=None,
                ):
        self.uniqueName = uniqueName
        self.caption = caption
        self.displayFolder = displayFolder
        self.measureGroup = measureGroup
        self.parent = parent
        self.value = value
        self.goal = goal
        self.status = status
        self.trend = trend
        self.weight = weight
        self.time = time


class GroupMember(Serialisable):

    tagname = "groupMember"

    uniqueName = String()
    group = Bool()

    def __init__(self,
                 uniqueName=None,
                 group=None,
                ):
        self.uniqueName = uniqueName
        self.group = group


class LevelGroup(Serialisable):

    tagname = "group"

    name = String()
    uniqueName = String()
    caption = String()
    uniqueParent = String()
    id = Integer()
    groupMembers = NestedSequence(expected_type=GroupMember, count=True)

    __elements__ = ('groupMembers',)

    def __init__(self,
                 name=None,
                 uniqueName=None,
                 caption=None,
                 uniqueParent=None,
                 id=None,
                 groupMembers=(),
                ):
        self.name = name
        self.uniqueName = uniqueName
        self.caption = caption
        self.uniqueParent = uniqueParent
        self.id = id
        self.groupMembers = groupMembers


class GroupLevel(Serialisable):

    tagname = "groupLevel"

    uniqueName = String()
    caption = String()
    user = Bool()
    customRollUp = Bool()
    groups = NestedSequence(expected_type=LevelGroup, count=True)
    extLst = Typed(expected_type=ExtensionList, allow_none=True)

    __elements__ = ('groups', 'extLst')

    def __init__(self,
                 uniqueName=None,
                 caption=None,
                 user=None,
                 customRollUp=None,
                 groups=(),
                 extLst=None,
                ):
        self.uniqueName = uniqueName
        self.caption = caption
        self.user = user
        self.customRollUp = customRollUp
        self.groups = groups
        self.extLst = extLst


class FieldUsage(Serialisable):

    tagname = "fieldUsage"

    x = Integer()

    def __init__(self,
                 x=None,
                ):
        self.x = x


class CacheHierarchy(Serialisable):

    tagname = "cacheHierarchy"

    uniqueName = String()
    caption = String(allow_none=True)
    measure = Bool()
    set = Bool()
    parentSet = Integer(allow_none=True)
    iconSet = Integer()
    attribute = Bool()
    time = Bool()
    keyAttribute = Bool()
    defaultMemberUniqueName = String(allow_none=True)
    allUniqueName = String(allow_none=True)
    allCaption = String(allow_none=True)
    dimensionUniqueName = String(allow_none=True)
    displayFolder = String(allow_none=True)
    measureGroup = String(allow_none=True)
    measures = Bool()
    count = Integer()
    oneField = Bool()
    memberValueDatatype = Integer(allow_none=True)
    unbalanced = Bool(allow_none=True)
    unbalancedGroup = Bool(allow_none=True)
    hidden = Bool()
    fieldsUsage = NestedSequence(expected_type=FieldUsage, count=True)
    groupLevels = NestedSequence(expected_type=GroupLevel, count=True)
    extLst = Typed(expected_type=ExtensionList, allow_none=True)

    __elements__ = ('fieldsUsage', 'groupLevels')

    def __init__(self,
                 uniqueName="",
                 caption=None,
                 measure=None,
                 set=None,
                 parentSet=None,
                 iconSet=0,
                 attribute=None,
                 time=None,
                 keyAttribute=None,
                 defaultMemberUniqueName=None,
                 allUniqueName=None,
                 allCaption=None,
                 dimensionUniqueName=None,
                 displayFolder=None,
                 measureGroup=None,
                 measures=None,
                 count=None,
                 oneField=None,
                 memberValueDatatype=None,
                 unbalanced=None,
                 unbalancedGroup=None,
                 hidden=None,
                 fieldsUsage=(),
                 groupLevels=(),
                 extLst=None,
                ):
        self.uniqueName = uniqueName
        self.caption = caption
        self.measure = measure
        self.set = set
        self.parentSet = parentSet
        self.iconSet = iconSet
        self.attribute = attribute
        self.time = time
        self.keyAttribute = keyAttribute
        self.defaultMemberUniqueName = defaultMemberUniqueName
        self.allUniqueName = allUniqueName
        self.allCaption = allCaption
        self.dimensionUniqueName = dimensionUniqueName
        self.displayFolder = displayFolder
        self.measureGroup = measureGroup
        self.measures = measures
        self.count = count
        self.oneField = oneField
        self.memberValueDatatype = memberValueDatatype
        self.unbalanced = unbalanced
        self.unbalancedGroup = unbalancedGroup
        self.hidden = hidden
        self.fieldsUsage = fieldsUsage
        self.groupLevels = groupLevels
        self.extLst = extLst


class GroupItems(Serialisable):

    tagname = "groupItems"

    m = Sequence(expected_type=Missing)
    n = Sequence(expected_type=Number)
    b = Sequence(expected_type=Boolean)
    e = Sequence(expected_type=Error)
    s = Sequence(expected_type=Text)
    d = Sequence(expected_type=DateTimeField,)

    __elements__ = ('m', 'n', 'b', 'e', 's', 'd')
    __attrs__ = ("count", )

    def __init__(self,
                 count=None,
                 m=(),
                 n=(),
                 b=(),
                 e=(),
                 s=(),
                 d=(),
                ):
        self.m = m
        self.n = n
        self.b = b
        self.e = e
        self.s = s
        self.d = d


    @property
    def count(self):
        return len(self.m + self.n + self.b + self.e + self.s + self.d)


class RangePr(Serialisable):

    tagname = "rangePr"

    autoStart = Bool(allow_none=True)
    autoEnd = Bool(allow_none=True)
    groupBy = NoneSet(values=(['range', 'seconds', 'minutes', 'hours', 'days',
                           'months', 'quarters', 'years']))
    startNum = Float(allow_none=True)
    endNum = Float(allow_none=True)
    startDate = DateTime(allow_none=True)
    endDate = DateTime(allow_none=True)
    groupInterval = Float(allow_none=True)

    def __init__(self,
                 autoStart=True,
                 autoEnd=True,
                 groupBy="range",
                 startNum=None,
                 endNum=None,
                 startDate=None,
                 endDate=None,
                 groupInterval=1,
                ):
        self.autoStart = autoStart
        self.autoEnd = autoEnd
        self.groupBy = groupBy
        self.startNum = startNum
        self.endNum = endNum
        self.startDate = startDate
        self.endDate = endDate
        self.groupInterval = groupInterval


class FieldGroup(Serialisable):

    tagname = "fieldGroup"

    par = Integer(allow_none=True)
    base = Integer(allow_none=True)
    rangePr = Typed(expected_type=RangePr, allow_none=True)
    discretePr = NestedSequence(expected_type=NestedInteger, count=True)
    groupItems = Typed(expected_type=GroupItems, allow_none=True)

    __elements__ = ('rangePr', 'discretePr', 'groupItems')

    def __init__(self,
                 par=None,
                 base=None,
                 rangePr=None,
                 discretePr=(),
                 groupItems=None,
                ):
        self.par = par
        self.base = base
        self.rangePr = rangePr
        self.discretePr = discretePr
        self.groupItems = groupItems


class SharedItems(Serialisable):

    tagname = "sharedItems"

    _fields = MultiSequence()
    m = MultiSequencePart(expected_type=Missing, store="_fields")
    n = MultiSequencePart(expected_type=Number, store="_fields")
    b = MultiSequencePart(expected_type=Boolean, store="_fields")
    e = MultiSequencePart(expected_type=Error, store="_fields")
    s = MultiSequencePart(expected_type=Text,  store="_fields")
    d = MultiSequencePart(expected_type=DateTimeField, store="_fields")
    # attributes are optional and must be derived from associated cache records
    containsSemiMixedTypes = Bool(allow_none=True)
    containsNonDate = Bool(allow_none=True)
    containsDate = Bool(allow_none=True)
    containsString = Bool(allow_none=True)
    containsBlank = Bool(allow_none=True)
    containsMixedTypes = Bool(allow_none=True)
    containsNumber = Bool(allow_none=True)
    containsInteger = Bool(allow_none=True)
    minValue = Float(allow_none=True)
    maxValue = Float(allow_none=True)
    minDate = DateTime(allow_none=True)
    maxDate = DateTime(allow_none=True)
    longText = Bool(allow_none=True)

    __attrs__ = ('count', 'containsBlank', 'containsDate', 'containsInteger',
                 'containsMixedTypes', 'containsNonDate', 'containsNumber',
                 'containsSemiMixedTypes', 'containsString', 'minValue', 'maxValue',
                 'minDate', 'maxDate', 'longText')

    def __init__(self,
                 _fields=(),
                 containsSemiMixedTypes=None,
                 containsNonDate=None,
                 containsDate=None,
                 containsString=None,
                 containsBlank=None,
                 containsMixedTypes=None,
                 containsNumber=None,
                 containsInteger=None,
                 minValue=None,
                 maxValue=None,
                 minDate=None,
                 maxDate=None,
                 count=None,
                 longText=None,
                ):
        self._fields = _fields
        self.containsBlank = containsBlank
        self.containsDate = containsDate
        self.containsNonDate = containsNonDate
        self.containsString = containsString
        self.containsMixedTypes = containsMixedTypes
        self.containsSemiMixedTypes = containsSemiMixedTypes
        self.containsNumber = containsNumber
        self.containsInteger = containsInteger
        self.minValue = minValue
        self.maxValue = maxValue
        self.minDate = minDate
        self.maxDate = maxDate
        self.longText = longText


    @property
    def count(self):
        return len(self._fields)


class CacheField(Serialisable):

    tagname = "cacheField"

    sharedItems = Typed(expected_type=SharedItems, allow_none=True)
    fieldGroup = Typed(expected_type=FieldGroup, allow_none=True)
    mpMap = NestedInteger(allow_none=True, attribute="v")
    extLst = Typed(expected_type=ExtensionList, allow_none=True)
    name = String()
    caption = String(allow_none=True)
    propertyName = String(allow_none=True)
    serverField = Bool(allow_none=True)
    uniqueList = Bool(allow_none=True)
    numFmtId = Integer(allow_none=True)
    formula = String(allow_none=True)
    sqlType = Integer(allow_none=True)
    hierarchy = Integer(allow_none=True)
    level = Integer(allow_none=True)
    databaseField = Bool(allow_none=True)
    mappingCount = Integer(allow_none=True)
    memberPropertyField = Bool(allow_none=True)

    __elements__ = ('sharedItems', 'fieldGroup', 'mpMap')

    def __init__(self,
                 sharedItems=None,
                 fieldGroup=None,
                 mpMap=None,
                 extLst=None,
                 name=None,
                 caption=None,
                 propertyName=None,
                 serverField=None,
                 uniqueList=True,
                 numFmtId=None,
                 formula=None,
                 sqlType=0,
                 hierarchy=0,
                 level=0,
                 databaseField=True,
                 mappingCount=None,
                 memberPropertyField=None,
                ):
        self.sharedItems = sharedItems
        self.fieldGroup = fieldGroup
        self.mpMap = mpMap
        self.extLst = extLst
        self.name = name
        self.caption = caption
        self.propertyName = propertyName
        self.serverField = serverField
        self.uniqueList = uniqueList
        self.numFmtId = numFmtId
        self.formula = formula
        self.sqlType = sqlType
        self.hierarchy = hierarchy
        self.level = level
        self.databaseField = databaseField
        self.mappingCount = mappingCount
        self.memberPropertyField = memberPropertyField


class RangeSet(Serialisable):

    tagname = "rangeSet"

    i1 = Integer(allow_none=True)
    i2 = Integer(allow_none=True)
    i3 = Integer(allow_none=True)
    i4 = Integer(allow_none=True)
    ref = String()
    name = String(allow_none=True)
    sheet = String(allow_none=True)

    def __init__(self,
                 i1=None,
                 i2=None,
                 i3=None,
                 i4=None,
                 ref=None,
                 name=None,
                 sheet=None,
                ):
        self.i1 = i1
        self.i2 = i2
        self.i3 = i3
        self.i4 = i4
        self.ref = ref
        self.name = name
        self.sheet = sheet


class PageItem(Serialisable):

    tagname = "pageItem"

    name = String()

    def __init__(self,
                 name=None,
                ):
        self.name = name


class Consolidation(Serialisable):

    tagname = "consolidation"

    autoPage = Bool(allow_none=True)
    pages = NestedSequence(expected_type=PageItem, count=True)
    rangeSets = NestedSequence(expected_type=RangeSet, count=True)

    __elements__ = ('pages', 'rangeSets')

    def __init__(self,
                 autoPage=None,
                 pages=(),
                 rangeSets=(),
                ):
        self.autoPage = autoPage
        self.pages = pages
        self.rangeSets = rangeSets


class WorksheetSource(Serialisable):

    tagname = "worksheetSource"

    ref = String(allow_none=True)
    name = String(allow_none=True)
    sheet = String(allow_none=True)

    def __init__(self,
                 ref=None,
                 name=None,
                 sheet=None,
                ):
        self.ref = ref
        self.name = name
        self.sheet = sheet


class CacheSource(Serialisable):

    tagname = "cacheSource"

    type = Set(values=(['worksheet', 'external', 'consolidation', 'scenario']))
    connectionId = Integer(allow_none=True)
    # some elements are choice
    worksheetSource = Typed(expected_type=WorksheetSource, allow_none=True)
    consolidation = Typed(expected_type=Consolidation, allow_none=True)
    extLst = Typed(expected_type=ExtensionList, allow_none=True)

    __elements__ = ('worksheetSource', 'consolidation',)

    def __init__(self,
                 type=None,
                 connectionId=None,
                 worksheetSource=None,
                 consolidation=None,
                 extLst=None,
                ):
        self.type = type
        self.connectionId = connectionId
        self.worksheetSource = worksheetSource
        self.consolidation = consolidation


class CacheDefinition(Serialisable):

    mime_type = "application/vnd.openxmlformats-officedocument.spreadsheetml.pivotCacheDefinition+xml"
    rel_type = "http://schemas.openxmlformats.org/officeDocument/2006/relationships/pivotCacheDefinition"
    _id = 1
    _path = "/xl/pivotCache/pivotCacheDefinition{0}.xml"
    records = None

    tagname = "pivotCacheDefinition"

    invalid = Bool(allow_none=True)
    saveData = Bool(allow_none=True)
    refreshOnLoad = Bool(allow_none=True)
    optimizeMemory = Bool(allow_none=True)
    enableRefresh = Bool(allow_none=True)
    refreshedBy = String(allow_none=True)
    refreshedDate = Float(allow_none=True)
    refreshedDateIso = DateTime(allow_none=True)
    backgroundQuery = Bool(allow_none=True)
    missingItemsLimit = Integer(allow_none=True)
    createdVersion = Integer(allow_none=True)
    refreshedVersion = Integer(allow_none=True)
    minRefreshableVersion = Integer(allow_none=True)
    recordCount = Integer(allow_none=True)
    upgradeOnRefresh = Bool(allow_none=True)
    supportSubquery = Bool(allow_none=True)
    supportAdvancedDrill = Bool(allow_none=True)
    cacheSource = Typed(expected_type=CacheSource)
    cacheFields = NestedSequence(expected_type=CacheField, count=True)
    cacheHierarchies = NestedSequence(expected_type=CacheHierarchy, allow_none=True)
    kpis = NestedSequence(expected_type=OLAPKPI, count=True)
    tupleCache = Typed(expected_type=TupleCache, allow_none=True)
    calculatedItems = NestedSequence(expected_type=CalculatedItem, count=True)
    calculatedMembers = NestedSequence(expected_type=CalculatedMember, count=True)
    dimensions = NestedSequence(expected_type=PivotDimension, allow_none=True)
    measureGroups = NestedSequence(expected_type=MeasureGroup, count=True)
    maps = NestedSequence(expected_type=MeasureDimensionMap, count=True)
    extLst = Typed(expected_type=ExtensionList, allow_none=True)
    id = Relation()

    __elements__ = ('cacheSource', 'cacheFields', 'cacheHierarchies', 'kpis',
                    'tupleCache', 'calculatedItems', 'calculatedMembers', 'dimensions',
                    'measureGroups', 'maps',)

    def __init__(self,
                 invalid=None,
                 saveData=None,
                 refreshOnLoad=None,
                 optimizeMemory=None,
                 enableRefresh=None,
                 refreshedBy=None,
                 refreshedDate=None,
                 refreshedDateIso=None,
                 backgroundQuery=None,
                 missingItemsLimit=None,
                 createdVersion=None,
                 refreshedVersion=None,
                 minRefreshableVersion=None,
                 recordCount=None,
                 upgradeOnRefresh=None,
                 tupleCache=None,
                 supportSubquery=None,
                 supportAdvancedDrill=None,
                 cacheSource=None,
                 cacheFields=(),
                 cacheHierarchies=(),
                 kpis=(),
                 calculatedItems=(),
                 calculatedMembers=(),
                 dimensions=(),
                 measureGroups=(),
                 maps=(),
                 extLst=None,
                 id = None,
                ):
        self.invalid = invalid
        self.saveData = saveData
        self.refreshOnLoad = refreshOnLoad
        self.optimizeMemory = optimizeMemory
        self.enableRefresh = enableRefresh
        self.refreshedBy = refreshedBy
        self.refreshedDate = refreshedDate
        self.refreshedDateIso = refreshedDateIso
        self.backgroundQuery = backgroundQuery
        self.missingItemsLimit = missingItemsLimit
        self.createdVersion = createdVersion
        self.refreshedVersion = refreshedVersion
        self.minRefreshableVersion = minRefreshableVersion
        self.recordCount = recordCount
        self.upgradeOnRefresh = upgradeOnRefresh
        self.supportSubquery = supportSubquery
        self.supportAdvancedDrill = supportAdvancedDrill
        self.cacheSource = cacheSource
        self.cacheFields = cacheFields
        self.cacheHierarchies = cacheHierarchies
        self.kpis = kpis
        self.tupleCache = tupleCache
        self.calculatedItems = calculatedItems
        self.calculatedMembers = calculatedMembers
        self.dimensions = dimensions
        self.measureGroups = measureGroups
        self.maps = maps
        self.id = id


    def to_tree(self):
        node = super().to_tree()
        node.set("xmlns", SHEET_MAIN_NS)
        return node


    @property
    def path(self):
        return self._path.format(self._id)


    def _write(self, archive, manifest):
        """
        Add to zipfile and update manifest
        """
        self._write_rels(archive, manifest)
        xml = tostring(self.to_tree())
        archive.writestr(self.path[1:], xml)
        manifest.append(self)


    def _write_rels(self, archive, manifest):
        """
        Write the relevant child objects and add links
        """
        if self.records is None:
            return

        rels = RelationshipList()
        r = Relationship(Type=self.records.rel_type, Target=self.records.path)
        rels.append(r)
        self.id = r.id
        self.records._id = self._id
        self.records._write(archive, manifest)

        path = get_rels_path(self.path)
        xml = tostring(rels.to_tree())
        archive.writestr(path[1:], xml)
```
