## Supplementary software v0.2.1 for "Virtual control arms for paediatric myopia trials: external validation of axial-elongation models": fields.py

```
# Copyright (c) 2010-2024 openpyxl

from openpyxl.descriptors.serialisable import Serialisable
from openpyxl.descriptors import (
    Typed,
    DateTime,
    Bool,
    Float,
    String,
    Integer,
    Sequence,
)
from openpyxl.descriptors.excel import HexBinary

class Index(Serialisable):

    tagname = "x"

    v = Integer(allow_none=True)

    def __init__(self,
                 v=0,
                ):
        self.v = v


class Tuple(Serialisable):

    tagname = "tpl"

    fld = Integer(allow_none=True)
    hier = Integer(allow_none=True)
    item = Integer()

    def __init__(self,
                 fld=None,
                 hier=None,
                 item=None,
                ):
        self.fld = fld
        self.hier = hier
        self.item = item


class TupleList(Serialisable):

    tagname = "tpls"

    c = Integer(allow_none=True)
    tpl = Typed(expected_type=Tuple, )

    __elements__ = ('tpl',)

    def __init__(self,
                 c=None,
                 tpl=None,
                ):
        self.c = c
        self.tpl = tpl


class Missing(Serialisable):

    tagname = "m"

    tpls = Sequence(expected_type=TupleList)
    x = Sequence(expected_type=Index)
    u = Bool(allow_none=True)
    f = Bool(allow_none=True)
    c = String(allow_none=True)
    cp = Integer(allow_none=True)
    _in = Integer(allow_none=True)
    bc = HexBinary(allow_none=True)
    fc = HexBinary(allow_none=True)
    i = Bool(allow_none=True)
    un = Bool(allow_none=True)
    st = Bool(allow_none=True)
    b = Bool(allow_none=True)

    __elements__ = ('tpls', 'x')

    def __init__(self,
                 tpls=(),
                 x=(),
                 u=None,
                 f=None,
                 c=None,
                 cp=None,
                 _in=None,
                 bc=None,
                 fc=None,
                 i=None,
                 un=None,
                 st=None,
                 b=None,
                ):
        self.tpls = tpls
        self.x = x
        self.u = u
        self.f = f
        self.c = c
        self.cp = cp
        self._in = _in
        self.bc = bc
        self.fc = fc
        self.i = i
        self.un = un
        self.st = st
        self.b = b


class Number(Serialisable):

    tagname = "n"

    tpls = Sequence(expected_type=TupleList)
    x = Sequence(expected_type=Index)
    v = Float()
    u = Bool(allow_none=True)
    f = Bool(allow_none=True)
    c = String(allow_none=True)
    cp = Integer(allow_none=True)
    _in = Integer(allow_none=True)
    bc = HexBinary(allow_none=True)
    fc = HexBinary(allow_none=True)
    i = Bool(allow_none=True)
    un = Bool(allow_none=True)
    st = Bool(allow_none=True)
    b = Bool(allow_none=True)

    __elements__ = ('tpls', 'x')

    def __init__(self,
                 tpls=(),
                 x=(),
                 v=None,
                 u=None,
                 f=None,
                 c=None,
                 cp=None,
                 _in=None,
                 bc=None,
                 fc=None,
                 i=None,
                 un=None,
                 st=None,
                 b=None,
                ):
        self.tpls = tpls
        self.x = x
        self.v = v
        self.u = u
        self.f = f
        self.c = c
        self.cp = cp
        self._in = _in
        self.bc = bc
        self.fc = fc
        self.i = i
        self.un = un
        self.st = st
        self.b = b


class Error(Serialisable):

    tagname = "e"

    tpls = Typed(expected_type=TupleList, allow_none=True)
    x = Sequence(expected_type=Index)
    v = String()
    u = Bool(allow_none=True)
    f = Bool(allow_none=True)
    c = String(allow_none=True)
    cp = Integer(allow_none=True)
    _in = Integer(allow_none=True)
    bc = HexBinary(allow_none=True)
    fc = HexBinary(allow_none=True)
    i = Bool(allow_none=True)
    un = Bool(allow_none=True)
    st = Bool(allow_none=True)
    b = Bool(allow_none=True)

    __elements__ = ('tpls', 'x')

    def __init__(self,
                 tpls=None,
                 x=(),
                 v=None,
                 u=None,
                 f=None,
                 c=None,
                 cp=None,
                 _in=None,
                 bc=None,
                 fc=None,
                 i=None,
                 un=None,
                 st=None,
                 b=None,
                ):
        self.tpls = tpls
        self.x = x
        self.v = v
        self.u = u
        self.f = f
        self.c = c
        self.cp = cp
        self._in = _in
        self.bc = bc
        self.fc = fc
        self.i = i
        self.un = un
        self.st = st
        self.b = b


class Boolean(Serialisable):

    tagname = "b"

    x = Sequence(expected_type=Index)
    v = Bool()
    u = Bool(allow_none=True)
    f = Bool(allow_none=True)
    c = String(allow_none=True)
    cp = Integer(allow_none=True)

    __elements__ = ('x',)

    def __init__(self,
                 x=(),
                 v=None,
                 u=None,
                 f=None,
                 c=None,
                 cp=None,
                ):
        self.x = x
        self.v = v
        self.u = u
        self.f = f
        self.c = c
        self.cp = cp


class Text(Serialisable):

    tagname = "s"

    tpls = Sequence(expected_type=TupleList)
    x = Sequence(expected_type=Index)
    v = String()
    u = Bool(allow_none=True)
    f = Bool(allow_none=True)
    c = String(allow_none=True)
    cp = Integer(allow_none=True)
    _in = Integer(allow_none=True)
    bc = HexBinary(allow_none=True)
    fc = HexBinary(allow_none=True)
    i = Bool(allow_none=True)
    un = Bool(allow_none=True)
    st = Bool(allow_none=True)
    b = Bool(allow_none=True)

    __elements__ = ('tpls', 'x')

    def __init__(self,
                 tpls=(),
                 x=(),
                 v=None,
                 u=None,
                 f=None,
                 c=None,
                 cp=None,
                 _in=None,
                 bc=None,
                 fc=None,
                 i=None,
                 un=None,
                 st=None,
                 b=None,
                 ):
        self.tpls = tpls
        self.x = x
        self.v = v
        self.u = u
        self.f = f
        self.c = c
        self.cp = cp
        self._in = _in
        self.bc = bc
        self.fc = fc
        self.i = i
        self.un = un
        self.st = st
        self.b = b


class DateTimeField(Serialisable):

    tagname = "d"

    x = Sequence(expected_type=Index)
    v = DateTime()
    u = Bool(allow_none=True)
    f = Bool(allow_none=True)
    c = String(allow_none=True)
    cp = Integer(allow_none=True)

    __elements__ = ('x',)

    def __init__(self,
                 x=(),
                 v=None,
                 u=None,
                 f=None,
                 c=None,
                 cp=None,
                 ):
        self.x = x
        self.v = v
        self.u = u
        self.f = f
        self.c = c
        self.cp = cp
```
