## Supplementary software v0.2.1 for "Virtual control arms for paediatric myopia trials: external validation of axial-elongation models": record.py

```
# Copyright (c) 2010-2024 openpyxl

from openpyxl.descriptors.serialisable import Serialisable
from openpyxl.descriptors import (
    Typed,
    Integer,
    Sequence,
)
from openpyxl.descriptors.sequence import (
    MultiSequence,
    MultiSequencePart,
)
from openpyxl.descriptors.excel import ExtensionList
from openpyxl.descriptors.nested import (
    NestedInteger,
    NestedBool,
)

from openpyxl.xml.constants import SHEET_MAIN_NS
from openpyxl.xml.functions import tostring

from .fields import (
    Boolean,
    Error,
    Missing,
    Number,
    Text,
    TupleList,
    DateTimeField,
    Index,
)


class Record(Serialisable):

    tagname = "r"

    _fields = MultiSequence()
    m = MultiSequencePart(expected_type=Missing, store="_fields")
    n = MultiSequencePart(expected_type=Number, store="_fields")
    b = MultiSequencePart(expected_type=Boolean, store="_fields")
    e = MultiSequencePart(expected_type=Error, store="_fields")
    s = MultiSequencePart(expected_type=Text,  store="_fields")
    d = MultiSequencePart(expected_type=DateTimeField, store="_fields")
    x = MultiSequencePart(expected_type=Index, store="_fields")


    def __init__(self,
                 _fields=(),
                 m=None,
                 n=None,
                 b=None,
                 e=None,
                 s=None,
                 d=None,
                 x=None,
                ):
        self._fields = _fields


class RecordList(Serialisable):

    mime_type = "application/vnd.openxmlformats-officedocument.spreadsheetml.pivotCacheRecords+xml"
    rel_type = "http://schemas.openxmlformats.org/officeDocument/2006/relationships/pivotCacheRecords"
    _id = 1
    _path = "/xl/pivotCache/pivotCacheRecords{0}.xml"

    tagname ="pivotCacheRecords"

    r = Sequence(expected_type=Record, allow_none=True)
    extLst = Typed(expected_type=ExtensionList, allow_none=True)

    __elements__ = ('r', )
    __attrs__ = ('count', )

    def __init__(self,
                 count=None,
                 r=(),
                 extLst=None,
                ):
        self.r = r
        self.extLst = extLst


    @property
    def count(self):
        return len(self.r)


    def to_tree(self):
        tree = super().to_tree()
        tree.set("xmlns", SHEET_MAIN_NS)
        return tree


    @property
    def path(self):
        return self._path.format(self._id)


    def _write(self, archive, manifest):
        """
        Write to zipfile and update manifest
        """
        xml = tostring(self.to_tree())
        archive.writestr(self.path[1:], xml)
        manifest.append(self)


    def _write_rels(self, archive, manifest):
        pass
```
