## Supplementary software v0.2.1 for "Virtual control arms for paediatric myopia trials: external validation of axial-elongation models": table.py

```
# Copyright (c) 2010-2024 openpyxl


from collections import defaultdict
from openpyxl.descriptors.serialisable import Serialisable
from openpyxl.descriptors import (
    Typed,
    Integer,
    NoneSet,
    Set,
    Bool,
    String,
    Bool,
    Sequence,
)

from openpyxl.descriptors.excel import ExtensionList, Relation
from openpyxl.descriptors.sequence import NestedSequence
from openpyxl.xml.constants import SHEET_MAIN_NS
from openpyxl.xml.functions import tostring
from openpyxl.packaging.relationship import (
    RelationshipList,
    Relationship,
    get_rels_path
)
from .fields import Index

from openpyxl.worksheet.filters import (
    AutoFilter,
)


class HierarchyUsage(Serialisable):

    tagname = "hierarchyUsage"

    hierarchyUsage = Integer()

    def __init__(self,
                 hierarchyUsage=None,
                ):
        self.hierarchyUsage = hierarchyUsage


class ColHierarchiesUsage(Serialisable):

    tagname = "colHierarchiesUsage"

    colHierarchyUsage = Sequence(expected_type=HierarchyUsage, )

    __elements__ = ('colHierarchyUsage',)
    __attrs__ = ('count', )

    def __init__(self,
                 count=None,
                 colHierarchyUsage=(),
                ):
        self.colHierarchyUsage = colHierarchyUsage


    @property
    def count(self):
        return len(self.colHierarchyUsage)


class RowHierarchiesUsage(Serialisable):

    tagname = "rowHierarchiesUsage"

    rowHierarchyUsage = Sequence(expected_type=HierarchyUsage, )

    __elements__ = ('rowHierarchyUsage',)
    __attrs__ = ('count', )

    def __init__(self,
                 count=None,
                 rowHierarchyUsage=(),
                ):
        self.rowHierarchyUsage = rowHierarchyUsage

    @property
    def count(self):
        return len(self.rowHierarchyUsage)


class PivotFilter(Serialisable):

    tagname = "filter"

    fld = Integer()
    mpFld = Integer(allow_none=True)
    type = Set(values=(['unknown', 'count', 'percent', 'sum', 'captionEqual',
                        'captionNotEqual', 'captionBeginsWith', 'captionNotBeginsWith',
                        'captionEndsWith', 'captionNotEndsWith', 'captionContains',
                        'captionNotContains', 'captionGreaterThan', 'captionGreaterThanOrEqual',
                        'captionLessThan', 'captionLessThanOrEqual', 'captionBetween',
                        'captionNotBetween', 'valueEqual', 'valueNotEqual', 'valueGreaterThan',
                        'valueGreaterThanOrEqual', 'valueLessThan', 'valueLessThanOrEqual',
                        'valueBetween', 'valueNotBetween', 'dateEqual', 'dateNotEqual',
                        'dateOlderThan', 'dateOlderThanOrEqual', 'dateNewerThan',
                        'dateNewerThanOrEqual', 'dateBetween', 'dateNotBetween', 'tomorrow',
                        'today', 'yesterday', 'nextWeek', 'thisWeek', 'lastWeek', 'nextMonth',
                        'thisMonth', 'lastMonth', 'nextQuarter', 'thisQuarter', 'lastQuarter',
                        'nextYear', 'thisYear', 'lastYear', 'yearToDate', 'Q1', 'Q2', 'Q3', 'Q4',
                        'M1', 'M2', 'M3', 'M4', 'M5', 'M6', 'M7', 'M8', 'M9', 'M10', 'M11',
                        'M12']))
    evalOrder = Integer(allow_none=True)
    id = Integer()
    iMeasureHier = Integer(allow_none=True)
    iMeasureFld = Integer(allow_none=True)
    name = String(allow_none=True)
    description = String(allow_none=True)
    stringValue1 = String(allow_none=True)
    stringValue2 = String(allow_none=True)
    autoFilter = Typed(expected_type=AutoFilter, )
    extLst = Typed(expected_type=ExtensionList, allow_none=True)

    __elements__ = ('autoFilter',)

    def __init__(self,
                 fld=None,
                 mpFld=None,
                 type=None,
                 evalOrder=None,
                 id=None,
                 iMeasureHier=None,
                 iMeasureFld=None,
                 name=None,
                 description=None,
                 stringValue1=None,
                 stringValue2=None,
                 autoFilter=None,
                 extLst=None,
                ):
        self.fld = fld
        self.mpFld = mpFld
        self.type = type
        self.evalOrder = evalOrder
        self.id = id
        self.iMeasureHier = iMeasureHier
        self.iMeasureFld = iMeasureFld
        self.name = name
        self.description = description
        self.stringValue1 = stringValue1
        self.stringValue2 = stringValue2
        self.autoFilter = autoFilter


class PivotFilters(Serialisable):

    count = Integer()
    filter = Typed(expected_type=PivotFilter, allow_none=True)

    __elements__ = ('filter',)

    def __init__(self,
                 count=None,
                 filter=None,
                ):
        self.filter = filter


class PivotTableStyle(Serialisable):

    tagname = "pivotTableStyleInfo"

    name = String(allow_none=True)
    showRowHeaders = Bool()
    showColHeaders = Bool()
    showRowStripes = Bool()
    showColStripes = Bool()
    showLastColumn = Bool()

    def __init__(self,
                 name=None,
                 showRowHeaders=None,
                 showColHeaders=None,
                 showRowStripes=None,
                 showColStripes=None,
                 showLastColumn=None,
                ):
        self.name = name
        self.showRowHeaders = showRowHeaders
        self.showColHeaders = showColHeaders
        self.showRowStripes = showRowStripes
        self.showColStripes = showColStripes
        self.showLastColumn = showLastColumn


class MemberList(Serialisable):

    tagname = "members"

    level = Integer(allow_none=True)
    member = NestedSequence(expected_type=String, attribute="name")

    __elements__ = ('member',)

    def __init__(self,
                 count=None,
                 level=None,
                 member=(),
                ):
        self.level = level
        self.member = member

    @property
    def count(self):
        return len(self.member)


class MemberProperty(Serialisable):

    tagname = "mps"

    name = String(allow_none=True)
    showCell = Bool(allow_none=True)
    showTip = Bool(allow_none=True)
    showAsCaption = Bool(allow_none=True)
    nameLen = Integer(allow_none=True)
    pPos = Integer(allow_none=True)
    pLen = Integer(allow_none=True)
    level = Integer(allow_none=True)
    field = Integer()

    def __init__(self,
                 name=None,
                 showCell=None,
                 showTip=None,
                 showAsCaption=None,
                 nameLen=None,
                 pPos=None,
                 pLen=None,
                 level=None,
                 field=None,
                ):
        self.name = name
        self.showCell = showCell
        self.showTip = showTip
        self.showAsCaption = showAsCaption
        self.nameLen = nameLen
        self.pPos = pPos
        self.pLen = pLen
        self.level = level
        self.field = field


class PivotHierarchy(Serialisable):

    tagname = "pivotHierarchy"

    outline = Bool()
    multipleItemSelectionAllowed = Bool()
    subtotalTop = Bool()
    showInFieldList = Bool()
    dragToRow = Bool()
    dragToCol = Bool()
    dragToPage = Bool()
    dragToData = Bool()
    dragOff = Bool()
    includeNewItemsInFilter = Bool()
    caption = String(allow_none=True)
    mps = NestedSequence(expected_type=MemberProperty, count=True)
    members = Typed(expected_type=MemberList, allow_none=True)
    extLst = Typed(expected_type=ExtensionList, allow_none=True)

    __elements__ = ('mps', 'members',)

    def __init__(self,
                 outline=None,
                 multipleItemSelectionAllowed=None,
                 subtotalTop=None,
                 showInFieldList=None,
                 dragToRow=None,
                 dragToCol=None,
                 dragToPage=None,
                 dragToData=None,
                 dragOff=None,
                 includeNewItemsInFilter=None,
                 caption=None,
                 mps=(),
                 members=None,
                 extLst=None,
                ):
        self.outline = outline
        self.multipleItemSelectionAllowed = multipleItemSelectionAllowed
        self.subtotalTop = subtotalTop
        self.showInFieldList = showInFieldList
        self.dragToRow = dragToRow
        self.dragToCol = dragToCol
        self.dragToPage = dragToPage
        self.dragToData = dragToData
        self.dragOff = dragOff
        self.includeNewItemsInFilter = includeNewItemsInFilter
        self.caption = caption
        self.mps = mps
        self.members = members
        self.extLst = extLst


class Reference(Serialisable):

    tagname = "reference"

    field = Integer(allow_none=True)
    selected = Bool(allow_none=True)
    byPosition = Bool(allow_none=True)
    relative = Bool(allow_none=True)
    defaultSubtotal = Bool(allow_none=True)
    sumSubtotal = Bool(allow_none=True)
    countASubtotal = Bool(allow_none=True)
    avgSubtotal = Bool(allow_none=True)
    maxSubtotal = Bool(allow_none=True)
    minSubtotal = Bool(allow_none=True)
    productSubtotal = Bool(allow_none=True)
    countSubtotal = Bool(allow_none=True)
    stdDevSubtotal = Bool(allow_none=True)
    stdDevPSubtotal = Bool(allow_none=True)
    varSubtotal = Bool(allow_none=True)
    varPSubtotal = Bool(allow_none=True)
    x = Sequence(expected_type=Index)
    extLst = Typed(expected_type=ExtensionList, allow_none=True)

    __elements__ = ('x',)

    def __init__(self,
                 field=None,
                 count=None,
                 selected=None,
                 byPosition=None,
                 relative=None,
                 defaultSubtotal=None,
                 sumSubtotal=None,
                 countASubtotal=None,
                 avgSubtotal=None,
                 maxSubtotal=None,
                 minSubtotal=None,
                 productSubtotal=None,
                 countSubtotal=None,
                 stdDevSubtotal=None,
                 stdDevPSubtotal=None,
                 varSubtotal=None,
                 varPSubtotal=None,
                 x=(),
                 extLst=None,
                ):
        self.field = field
        self.selected = selected
        self.byPosition = byPosition
        self.relative = relative
        self.defaultSubtotal = defaultSubtotal
        self.sumSubtotal = sumSubtotal
        self.countASubtotal = countASubtotal
        self.avgSubtotal = avgSubtotal
        self.maxSubtotal = maxSubtotal
        self.minSubtotal = minSubtotal
        self.productSubtotal = productSubtotal
        self.countSubtotal = countSubtotal
        self.stdDevSubtotal = stdDevSubtotal
        self.stdDevPSubtotal = stdDevPSubtotal
        self.varSubtotal = varSubtotal
        self.varPSubtotal = varPSubtotal
        self.x = x


    @property
    def count(self):
        return len(self.field)


class PivotArea(Serialisable):

    tagname = "pivotArea"

    references = NestedSequence(expected_type=Reference, count=True)
    extLst = Typed(expected_type=ExtensionList, allow_none=True)
    field = Integer(allow_none=True)
    type = NoneSet(values=(['normal', 'data', 'all', 'origin', 'button',
                            'topEnd', 'topRight']))
    dataOnly = Bool(allow_none=True)
    labelOnly = Bool(allow_none=True)
    grandRow = Bool(allow_none=True)
    grandCol = Bool(allow_none=True)
    cacheIndex = Bool(allow_none=True)
    outline = Bool(allow_none=True)
    offset = String(allow_none=True)
    collapsedLevelsAreSubtotals = Bool(allow_none=True)
    axis = NoneSet(values=(['axisRow', 'axisCol', 'axisPage', 'axisValues']))
    fieldPosition = Integer(allow_none=True)

    __elements__ = ('references',)

    def __init__(self,
                 references=(),
                 extLst=None,
                 field=None,
                 type="normal",
                 dataOnly=True,
                 labelOnly=None,
                 grandRow=None,
                 grandCol=None,
                 cacheIndex=None,
                 outline=True,
                 offset=None,
                 collapsedLevelsAreSubtotals=None,
                 axis=None,
                 fieldPosition=None,
                ):
        self.references = references
        self.extLst = extLst
        self.field = field
        self.type = type
        self.dataOnly = dataOnly
        self.labelOnly = labelOnly
        self.grandRow = grandRow
        self.grandCol = grandCol
        self.cacheIndex = cacheIndex
        self.outline = outline
        self.offset = offset
        self.collapsedLevelsAreSubtotals = collapsedLevelsAreSubtotals
        self.axis = axis
        self.fieldPosition = fieldPosition


class ChartFormat(Serialisable):

    tagname = "chartFormat"

    chart = Integer()
    format = Integer()
    series = Bool()
    pivotArea = Typed(expected_type=PivotArea, )

    __elements__ = ('pivotArea',)

    def __init__(self,
                 chart=None,
                 format=None,
                 series=None,
                 pivotArea=None,
                ):
        self.chart = chart
        self.format = format
        self.series = series
        self.pivotArea = pivotArea


class ConditionalFormat(Serialisable):

    tagname = "conditionalFormat"

    scope = Set(values=(['selection', 'data', 'field']))
    type = NoneSet(values=(['all', 'row', 'column']))
    priority = Integer()
    pivotAreas = NestedSequence(expected_type=PivotArea)
    extLst = Typed(expected_type=ExtensionList, allow_none=True)

    __elements__ = ('pivotAreas',)

    def __init__(self,
                 scope="selection",
                 type=None,
                 priority=None,
                 pivotAreas=(),
                 extLst=None,
                ):
        self.scope = scope
        self.type = type
        self.priority = priority
        self.pivotAreas = pivotAreas
        self.extLst = extLst


class ConditionalFormatList(Serialisable):

    tagname = "conditionalFormats"

    conditionalFormat = Sequence(expected_type=ConditionalFormat)

    __attrs__ = ("count",)

    def __init__(self, conditionalFormat=(), count=None):
        self.conditionalFormat = conditionalFormat


    def by_priority(self):
        """
        Return a dictionary of format objects keyed by (field id and format property).
        This can be used to map the formats to field but also to dedupe to match
        worksheet definitions which are grouped by cell range
        """

        fmts = {}
        for fmt in self.conditionalFormat:
            for area in fmt.pivotAreas:
                for ref in area.references:
                    for field in ref.x:
                        key = (field.v, fmt.priority)
                        fmts[key] = fmt

        return fmts


    def _dedupe(self):
        """
        Group formats by field index and priority.
        Sorted to match sorting and grouping for corresponding worksheet formats

        The implemtenters notes contain significant deviance from the OOXML
        specification, in particular how conditional formats in tables relate to
        those defined in corresponding worksheets and how to determine which
        format applies to which fields.

        There are some magical interdependencies:

        * Every pivot table fmt must have a worksheet cxf with the same priority.

        * In the reference part the field 4294967294 refers to a data field, the
        spec says -2

        * Data fields are referenced by the 0-index reference.x.v value

        Things are made more complicated by the fact that field items behave
        diffently if the parent is a reference or shared item: "In Office if the
        parent is the reference element, then restrictions of this value are
        defined by reference@field. If the parent is the tables element, then
        this value specifies the index into the table tag position in @url."
        Yeah, right!
        """
        fmts = self.by_priority()
        # sort by priority in order, keeping the highest numerical priority, least when
        # actually applied
        # this is not documented but it's what Excel is happy with
        fmts = {field:fmt for (field, priority), fmt in sorted(fmts.items(), reverse=True)}
        #fmts = {field:fmt for (field, priority), fmt in fmts.items()}
        if fmts:
            self.conditionalFormat = list(fmts.values())


    @property
    def count(self):
        return len(self.conditionalFormat)


    def to_tree(self, tagname=None):
        self._dedupe()
        return super().to_tree(tagname)


class Format(Serialisable):

    tagname = "format"

    action = NoneSet(values=(['blank', 'formatting', 'drill', 'formula']))
    dxfId = Integer(allow_none=True)
    pivotArea = Typed(expected_type=PivotArea, )
    extLst = Typed(expected_type=ExtensionList, allow_none=True)

    __elements__ = ('pivotArea',)

    def __init__(self,
                 action="formatting",
                 dxfId=None,
                 pivotArea=None,
                 extLst=None,
                ):
        self.action = action
        self.dxfId = dxfId
        self.pivotArea = pivotArea
        self.extLst = extLst


class DataField(Serialisable):

    tagname = "dataField"

    name = String(allow_none=True)
    fld = Integer()
    subtotal = Set(values=(['average', 'count', 'countNums', 'max', 'min',
                            'product', 'stdDev', 'stdDevp', 'sum', 'var', 'varp']))
    showDataAs = Set(values=(['normal', 'difference', 'percent',
                              'percentDiff', 'runTotal', 'percentOfRow', 'percentOfCol',
                              'percentOfTotal', 'index']))
    baseField = Integer()
    baseItem = Integer()
    numFmtId = Integer(allow_none=True)
    extLst = Typed(expected_type=ExtensionList, allow_none=True)

    __elements__ = ()


    def __init__(self,
                 name=None,
                 fld=None,
                 subtotal="sum",
                 showDataAs="normal",
                 baseField=-1,
                 baseItem=1048832,
                 numFmtId=None,
                 extLst=None,
                ):
        self.name = name
        self.fld = fld
        self.subtotal = subtotal
        self.showDataAs = showDataAs
        self.baseField = baseField
        self.baseItem = baseItem
        self.numFmtId = numFmtId
        self.extLst = extLst


class PageField(Serialisable):

    tagname = "pageField"

    fld = Integer()
    item = Integer(allow_none=True)
    hier = Integer(allow_none=True)
    name = String(allow_none=True)
    cap = String(allow_none=True)
    extLst = Typed(expected_type=ExtensionList, allow_none=True)

    __elements__ = ()

    def __init__(self,
                 fld=None,
                 item=None,
                 hier=None,
                 name=None,
                 cap=None,
                 extLst=None,
                ):
        self.fld = fld
        self.item = item
        self.hier = hier
        self.name = name
        self.cap = cap
        self.extLst = extLst


class RowColItem(Serialisable):

    tagname = "i"

    t = Set(values=(['data', 'default', 'sum', 'countA', 'avg', 'max', 'min',
                     'product', 'count', 'stdDev', 'stdDevP', 'var', 'varP', 'grand',
                     'blank']))
    r = Integer()
    i = Integer()
    x = Sequence(expected_type=Index, attribute="v")

    __elements__ = ('x',)

    def __init__(self,
                 t="data",
                 r=0,
                 i=0,
                 x=(),
                ):
        self.t = t
        self.r = r
        self.i = i
        self.x = x


class RowColField(Serialisable):

    tagname = "field"

    x = Integer()

    def __init__(self,
                 x=None,
                ):
        self.x = x


class AutoSortScope(Serialisable):

    pivotArea = Typed(expected_type=PivotArea, )

    __elements__ = ('pivotArea',)

    def __init__(self,
                 pivotArea=None,
                ):
        self.pivotArea = pivotArea


class FieldItem(Serialisable):

    tagname = "item"

    n = String(allow_none=True)
    t = Set(values=(['data', 'default', 'sum', 'countA', 'avg', 'max', 'min',
                     'product', 'count', 'stdDev', 'stdDevP', 'var', 'varP', 'grand',
                     'blank']))
    h = Bool(allow_none=True)
    s = Bool(allow_none=True)
    sd = Bool(allow_none=True)
    f = Bool(allow_none=True)
    m = Bool(allow_none=True)
    c = Bool(allow_none=True)
    x = Integer(allow_none=True)
    d = Bool(allow_none=True)
    e = Bool(allow_none=True)

    def __init__(self,
                 n=None,
                 t="data",
                 h=None,
                 s=None,
                 sd=True,
                 f=None,
                 m=None,
                 c=None,
                 x=None,
                 d=None,
                 e=None,
                ):
        self.n = n
        self.t = t
        self.h = h
        self.s = s
        self.sd = sd
        self.f = f
        self.m = m
        self.c = c
        self.x = x
        self.d = d
        self.e = e


class PivotField(Serialisable):

    tagname = "pivotField"

    items = NestedSequence(expected_type=FieldItem, count=True)
    autoSortScope = Typed(expected_type=AutoSortScope, allow_none=True)
    extLst = Typed(expected_type=ExtensionList, allow_none=True)
    name = String(allow_none=True)
    axis = NoneSet(values=(['axisRow', 'axisCol', 'axisPage', 'axisValues']))
    dataField = Bool(allow_none=True)
    subtotalCaption = String(allow_none=True)
    showDropDowns = Bool(allow_none=True)
    hiddenLevel = Bool(allow_none=True)
    uniqueMemberProperty = String(allow_none=True)
    compact = Bool(allow_none=True)
    allDrilled = Bool(allow_none=True)
    numFmtId = Integer(allow_none=True)
    outline = Bool(allow_none=True)
    subtotalTop = Bool(allow_none=True)
    dragToRow = Bool(allow_none=True)
    dragToCol = Bool(allow_none=True)
    multipleItemSelectionAllowed = Bool(allow_none=True)
    dragToPage = Bool(allow_none=True)
    dragToData = Bool(allow_none=True)
    dragOff = Bool(allow_none=True)
    showAll = Bool(allow_none=True)
    insertBlankRow = Bool(allow_none=True)
    serverField = Bool(allow_none=True)
    insertPageBreak = Bool(allow_none=True)
    autoShow = Bool(allow_none=True)
    topAutoShow = Bool(allow_none=True)
    hideNewItems = Bool(allow_none=True)
    measureFilter = Bool(allow_none=True)
    includeNewItemsInFilter = Bool(allow_none=True)
    itemPageCount = Integer(allow_none=True)
    sortType = Set(values=(['manual', 'ascending', 'descending']))
    dataSourceSort = Bool(allow_none=True)
    nonAutoSortDefault = Bool(allow_none=True)
    rankBy = Integer(allow_none=True)
    defaultSubtotal = Bool(allow_none=True)
    sumSubtotal = Bool(allow_none=True)
    countASubtotal = Bool(allow_none=True)
    avgSubtotal = Bool(allow_none=True)
    maxSubtotal = Bool(allow_none=True)
    minSubtotal = Bool(allow_none=True)
    productSubtotal = Bool(allow_none=True)
    countSubtotal = Bool(allow_none=True)
    stdDevSubtotal = Bool(allow_none=True)
    stdDevPSubtotal = Bool(allow_none=True)
    varSubtotal = Bool(allow_none=True)
    varPSubtotal = Bool(allow_none=True)
    showPropCell = Bool(allow_none=True)
    showPropTip = Bool(allow_none=True)
    showPropAsCaption = Bool(allow_none=True)
    defaultAttributeDrillState = Bool(allow_none=True)

    __elements__ = ('items', 'autoSortScope',)

    def __init__(self,
                 items=(),
                 autoSortScope=None,
                 name=None,
                 axis=None,
                 dataField=None,
                 subtotalCaption=None,
                 showDropDowns=True,
                 hiddenLevel=None,
                 uniqueMemberProperty=None,
                 compact=True,
                 allDrilled=None,
                 numFmtId=None,
                 outline=True,
                 subtotalTop=True,
                 dragToRow=True,
                 dragToCol=True,
                 multipleItemSelectionAllowed=None,
                 dragToPage=True,
                 dragToData=True,
                 dragOff=True,
                 showAll=True,
                 insertBlankRow=None,
                 serverField=None,
                 insertPageBreak=None,
                 autoShow=None,
                 topAutoShow=True,
                 hideNewItems=None,
                 measureFilter=None,
                 includeNewItemsInFilter=None,
                 itemPageCount=10,
                 sortType="manual",
                 dataSourceSort=None,
                 nonAutoSortDefault=None,
                 rankBy=None,
                 defaultSubtotal=True,
                 sumSubtotal=None,
                 countASubtotal=None,
                 avgSubtotal=None,
                 maxSubtotal=None,
                 minSubtotal=None,
                 productSubtotal=None,
                 countSubtotal=None,
                 stdDevSubtotal=None,
                 stdDevPSubtotal=None,
                 varSubtotal=None,
                 varPSubtotal=None,
                 showPropCell=None,
                 showPropTip=None,
                 showPropAsCaption=None,
                 defaultAttributeDrillState=None,
                 extLst=None,
                ):
        self.items = items
        self.autoSortScope = autoSortScope
        self.name = name
        self.axis = axis
        self.dataField = dataField
        self.subtotalCaption = subtotalCaption
        self.showDropDowns = showDropDowns
        self.hiddenLevel = hiddenLevel
        self.uniqueMemberProperty = uniqueMemberProperty
        self.compact = compact
        self.allDrilled = allDrilled
        self.numFmtId = numFmtId
        self.outline = outline
        self.subtotalTop = subtotalTop
        self.dragToRow = dragToRow
        self.dragToCol = dragToCol
        self.multipleItemSelectionAllowed = multipleItemSelectionAllowed
        self.dragToPage = dragToPage
        self.dragToData = dragToData
        self.dragOff = dragOff
        self.showAll = showAll
        self.insertBlankRow = insertBlankRow
        self.serverField = serverField
        self.insertPageBreak = insertPageBreak
        self.autoShow = autoShow
        self.topAutoShow = topAutoShow
        self.hideNewItems = hideNewItems
        self.measureFilter = measureFilter
        self.includeNewItemsInFilter = includeNewItemsInFilter
        self.itemPageCount = itemPageCount
        self.sortType = sortType
        self.dataSourceSort = dataSourceSort
        self.nonAutoSortDefault = nonAutoSortDefault
        self.rankBy = rankBy
        self.defaultSubtotal = defaultSubtotal
        self.sumSubtotal = sumSubtotal
        self.countASubtotal = countASubtotal
        self.avgSubtotal = avgSubtotal
        self.maxSubtotal = maxSubtotal
        self.minSubtotal = minSubtotal
        self.productSubtotal = productSubtotal
        self.countSubtotal = countSubtotal
        self.stdDevSubtotal = stdDevSubtotal
        self.stdDevPSubtotal = stdDevPSubtotal
        self.varSubtotal = varSubtotal
        self.varPSubtotal = varPSubtotal
        self.showPropCell = showPropCell
        self.showPropTip = showPropTip
        self.showPropAsCaption = showPropAsCaption
        self.defaultAttributeDrillState = defaultAttributeDrillState


class Location(Serialisable):

    tagname = "location"

    ref = String()
    firstHeaderRow = Integer()
    firstDataRow = Integer()
    firstDataCol = Integer()
    rowPageCount = Integer(allow_none=True)
    colPageCount = Integer(allow_none=True)

    def __init__(self,
                 ref=None,
                 firstHeaderRow=None,
                 firstDataRow=None,
                 firstDataCol=None,
                 rowPageCount=None,
                 colPageCount=None,
                ):
        self.ref = ref
        self.firstHeaderRow = firstHeaderRow
        self.firstDataRow = firstDataRow
        self.firstDataCol = firstDataCol
        self.rowPageCount = rowPageCount
        self.colPageCount = colPageCount


class TableDefinition(Serialisable):

    mime_type = "application/vnd.openxmlformats-officedocument.spreadsheetml.pivotTable+xml"
    rel_type = "http://schemas.openxmlformats.org/officeDocument/2006/relationships/pivotTable"
    _id = 1
    _path = "/xl/pivotTables/pivotTable{0}.xml"

    tagname = "pivotTableDefinition"
    cache = None

    name = String()
    cacheId = Integer()
    dataOnRows = Bool()
    dataPosition = Integer(allow_none=True)
    dataCaption = String()
    grandTotalCaption = String(allow_none=True)
    errorCaption = String(allow_none=True)
    showError = Bool()
    missingCaption = String(allow_none=True)
    showMissing = Bool()
    pageStyle = String(allow_none=True)
    pivotTableStyle = String(allow_none=True)
    vacatedStyle = String(allow_none=True)
    tag = String(allow_none=True)
    updatedVersion = Integer()
    minRefreshableVersion = Integer()
    asteriskTotals = Bool()
    showItems = Bool()
    editData = Bool()
    disableFieldList = Bool()
    showCalcMbrs = Bool()
    visualTotals = Bool()
    showMultipleLabel = Bool()
    showDataDropDown = Bool()
    showDrill = Bool()
    printDrill = Bool()
    showMemberPropertyTips = Bool()
    showDataTips = Bool()
    enableWizard = Bool()
    enableDrill = Bool()
    enableFieldProperties = Bool()
    preserveFormatting = Bool()
    useAutoFormatting = Bool()
    pageWrap = Integer()
    pageOverThenDown = Bool()
    subtotalHiddenItems = Bool()
    rowGrandTotals = Bool()
    colGrandTotals = Bool()
    fieldPrintTitles = Bool()
    itemPrintTitles = Bool()
    mergeItem = Bool()
    showDropZones = Bool()
    createdVersion = Integer()
    indent = Integer()
    showEmptyRow = Bool()
    showEmptyCol = Bool()
    showHeaders = Bool()
    compact = Bool()
    outline = Bool()
    outlineData = Bool()
    compactData = Bool()
    published = Bool()
    gridDropZones = Bool()
    immersive = Bool()
    multipleFieldFilters = Bool()
    chartFormat = Integer()
    rowHeaderCaption = String(allow_none=True)
    colHeaderCaption = String(allow_none=True)
    fieldListSortAscending = Bool()
    mdxSubqueries = Bool()
    customListSort = Bool(allow_none=True)
    autoFormatId = Integer(allow_none=True)
    applyNumberFormats = Bool()
    applyBorderFormats = Bool()
    applyFontFormats = Bool()
    applyPatternFormats = Bool()
    applyAlignmentFormats = Bool()
    applyWidthHeightFormats = Bool()
    location = Typed(expected_type=Location, )
    pivotFields = NestedSequence(expected_type=PivotField, count=True)
    rowFields = NestedSequence(expected_type=RowColField, count=True)
    rowItems = NestedSequence(expected_type=RowColItem, count=True)
    colFields = NestedSequence(expected_type=RowColField, count=True)
    colItems = NestedSequence(expected_type=RowColItem, count=True)
    pageFields = NestedSequence(expected_type=PageField, count=True)
    dataFields = NestedSequence(expected_type=DataField, count=True)
    formats = NestedSequence(expected_type=Format, count=True)
    conditionalFormats = Typed(expected_type=ConditionalFormatList, allow_none=True)
    chartFormats = NestedSequence(expected_type=ChartFormat, count=True)
    pivotHierarchies = NestedSequence(expected_type=PivotHierarchy, count=True)
    pivotTableStyleInfo = Typed(expected_type=PivotTableStyle, allow_none=True)
    filters = NestedSequence(expected_type=PivotFilter, count=True)
    rowHierarchiesUsage = Typed(expected_type=RowHierarchiesUsage, allow_none=True)
    colHierarchiesUsage = Typed(expected_type=ColHierarchiesUsage, allow_none=True)
    extLst = Typed(expected_type=ExtensionList, allow_none=True)
    id = Relation()

    __elements__ = ('location', 'pivotFields', 'rowFields', 'rowItems',
                    'colFields', 'colItems', 'pageFields', 'dataFields', 'formats',
                    'conditionalFormats', 'chartFormats', 'pivotHierarchies',
                    'pivotTableStyleInfo', 'filters', 'rowHierarchiesUsage',
                    'colHierarchiesUsage',)

    def __init__(self,
                 name=None,
                 cacheId=None,
                 dataOnRows=False,
                 dataPosition=None,
                 dataCaption=None,
                 grandTotalCaption=None,
                 errorCaption=None,
                 showError=False,
                 missingCaption=None,
                 showMissing=True,
                 pageStyle=None,
                 pivotTableStyle=None,
                 vacatedStyle=None,
                 tag=None,
                 updatedVersion=0,
                 minRefreshableVersion=0,
                 asteriskTotals=False,
                 showItems=True,
                 editData=False,
                 disableFieldList=False,
                 showCalcMbrs=True,
                 visualTotals=True,
                 showMultipleLabel=True,
                 showDataDropDown=True,
                 showDrill=True,
                 printDrill=False,
                 showMemberPropertyTips=True,
                 showDataTips=True,
                 enableWizard=True,
                 enableDrill=True,
                 enableFieldProperties=True,
                 preserveFormatting=True,
                 useAutoFormatting=False,
                 pageWrap=0,
                 pageOverThenDown=False,
                 subtotalHiddenItems=False,
                 rowGrandTotals=True,
                 colGrandTotals=True,
                 fieldPrintTitles=False,
                 itemPrintTitles=False,
                 mergeItem=False,
                 showDropZones=True,
                 createdVersion=0,
                 indent=1,
                 showEmptyRow=False,
                 showEmptyCol=False,
                 showHeaders=True,
                 compact=True,
                 outline=False,
                 outlineData=False,
                 compactData=True,
                 published=False,
                 gridDropZones=False,
                 immersive=True,
                 multipleFieldFilters=None,
                 chartFormat=0,
                 rowHeaderCaption=None,
                 colHeaderCaption=None,
                 fieldListSortAscending=None,
                 mdxSubqueries=None,
                 customListSort=None,
                 autoFormatId=None,
                 applyNumberFormats=False,
                 applyBorderFormats=False,
                 applyFontFormats=False,
                 applyPatternFormats=False,
                 applyAlignmentFormats=False,
                 applyWidthHeightFormats=False,
                 location=None,
                 pivotFields=(),
                 rowFields=(),
                 rowItems=(),
                 colFields=(),
                 colItems=(),
                 pageFields=(),
                 dataFields=(),
                 formats=(),
                 conditionalFormats=None,
                 chartFormats=(),
                 pivotHierarchies=(),
                 pivotTableStyleInfo=None,
                 filters=(),
                 rowHierarchiesUsage=None,
                 colHierarchiesUsage=None,
                 extLst=None,
                 id=None,
                ):
        self.name = name
        self.cacheId = cacheId
        self.dataOnRows = dataOnRows
        self.dataPosition = dataPosition
        self.dataCaption = dataCaption
        self.grandTotalCaption = grandTotalCaption
        self.errorCaption = errorCaption
        self.showError = showError
        self.missingCaption = missingCaption
        self.showMissing = showMissing
        self.pageStyle = pageStyle
        self.pivotTableStyle = pivotTableStyle
        self.vacatedStyle = vacatedStyle
        self.tag = tag
        self.updatedVersion = updatedVersion
        self.minRefreshableVersion = minRefreshableVersion
        self.asteriskTotals = asteriskTotals
        self.showItems = showItems
        self.editData = editData
        self.disableFieldList = disableFieldList
        self.showCalcMbrs = showCalcMbrs
        self.visualTotals = visualTotals
        self.showMultipleLabel = showMultipleLabel
        self.showDataDropDown = showDataDropDown
        self.showDrill = showDrill
        self.printDrill = printDrill
        self.showMemberPropertyTips = showMemberPropertyTips
        self.showDataTips = showDataTips
        self.enableWizard = enableWizard
        self.enableDrill = enableDrill
        self.enableFieldProperties = enableFieldProperties
        self.preserveFormatting = preserveFormatting
        self.useAutoFormatting = useAutoFormatting
        self.pageWrap = pageWrap
        self.pageOverThenDown = pageOverThenDown
        self.subtotalHiddenItems = subtotalHiddenItems
        self.rowGrandTotals = rowGrandTotals
        self.colGrandTotals = colGrandTotals
        self.fieldPrintTitles = fieldPrintTitles
        self.itemPrintTitles = itemPrintTitles
        self.mergeItem = mergeItem
        self.showDropZones = showDropZones
        self.createdVersion = createdVersion
        self.indent = indent
        self.showEmptyRow = showEmptyRow
        self.showEmptyCol = showEmptyCol
        self.showHeaders = showHeaders
        self.compact = compact
        self.outline = outline
        self.outlineData = outlineData
        self.compactData = compactData
        self.published = published
        self.gridDropZones = gridDropZones
        self.immersive = immersive
        self.multipleFieldFilters = multipleFieldFilters
        self.chartFormat = chartFormat
        self.rowHeaderCaption = rowHeaderCaption
        self.colHeaderCaption = colHeaderCaption
        self.fieldListSortAscending = fieldListSortAscending
        self.mdxSubqueries = mdxSubqueries
        self.customListSort = customListSort
        self.autoFormatId = autoFormatId
        self.applyNumberFormats = applyNumberFormats
        self.applyBorderFormats = applyBorderFormats
        self.applyFontFormats = applyFontFormats
        self.applyPatternFormats = applyPatternFormats
        self.applyAlignmentFormats = applyAlignmentFormats
        self.applyWidthHeightFormats = applyWidthHeightFormats
        self.location = location
        self.pivotFields = pivotFields
        self.rowFields = rowFields
        self.rowItems = rowItems
        self.colFields = colFields
        self.colItems = colItems
        self.pageFields = pageFields
        self.dataFields = dataFields
        self.formats = formats
        self.conditionalFormats = conditionalFormats
        self.conditionalFormats = None
        self.chartFormats = chartFormats
        self.pivotHierarchies = pivotHierarchies
        self.pivotTableStyleInfo = pivotTableStyleInfo
        self.filters = filters
        self.rowHierarchiesUsage = rowHierarchiesUsage
        self.colHierarchiesUsage = colHierarchiesUsage
        self.extLst = extLst
        self.id = id


    def to_tree(self):
        tree = super().to_tree()
        tree.set("xmlns", SHEET_MAIN_NS)
        return tree


    @property
    def path(self):
        return self._path.format(self._id)


    def _write(self, archive, manifest):
        """
        Add to zipfile and update manifest
        """
        self._write_rels(archive, manifest)
        xml = tostring(self.to_tree())
        archive.writestr(self.path[1:], xml)
        manifest.append(self)


    def _write_rels(self, archive, manifest):
        """
        Write the relevant child objects and add links
        """
        if self.cache is None:
            return

        rels = RelationshipList()
        r = Relationship(Type=self.cache.rel_type, Target=self.cache.path)
        rels.append(r)
        self.id = r.id
        if self.cache.path[1:] not in archive.namelist():
            self.cache._write(archive, manifest)

        path = get_rels_path(self.path)
        xml = tostring(rels.to_tree())
        archive.writestr(path[1:], xml)


    def formatted_fields(self):
        """Map fields to associated conditional formats by priority"""
        if not self.conditionalFormats:
            return {}
        fields = defaultdict(list)
        for idx, prio in self.conditionalFormats.by_priority():
            name = self.dataFields[idx].name
            fields[name].append(prio)
        return fields


    @property
    def summary(self):
        """
        Provide a simplified summary of the table
        """

        return f"{self.name} {dict(self.location)}"
```
