## Supplementary software v0.2.1 for "Virtual control arms for paediatric myopia trials: external validation of axial-elongation models": drawings.py

```
# Copyright (c) 2010-2024 openpyxl


from io import BytesIO
from warnings import warn

from openpyxl.xml.functions import fromstring
from openpyxl.xml.constants import IMAGE_NS
from openpyxl.packaging.relationship import (
    get_rel,
    get_rels_path,
    get_dependents,
)
from openpyxl.drawing.spreadsheet_drawing import SpreadsheetDrawing
from openpyxl.drawing.image import Image, PILImage
from openpyxl.chart.chartspace import ChartSpace
from openpyxl.chart.reader import read_chart


def find_images(archive, path):
    """
    Given the path to a drawing file extract charts and images

    Ignore errors due to unsupported parts of DrawingML
    """

    src = archive.read(path)
    tree = fromstring(src)
    try:
        drawing = SpreadsheetDrawing.from_tree(tree)
    except TypeError:
        warn("DrawingML support is incomplete and limited to charts and images only. Shapes and drawings will be lost.")
        return [], []

    rels_path = get_rels_path(path)
    deps = []
    if rels_path in archive.namelist():
        deps = get_dependents(archive, rels_path)

    charts = []
    for rel in drawing._chart_rels:
        try:
            cs = get_rel(archive, deps, rel.id, ChartSpace)
        except TypeError as e:
            warn(f"Unable to read chart {rel.id} from {path} {e}")
            continue
        chart = read_chart(cs)
        chart.anchor = rel.anchor
        charts.append(chart)

    images = []
    if not PILImage: # Pillow not installed, drop images
        return charts, images

    for rel in drawing._blip_rels:
        dep = deps.get(rel.embed)
        if dep.Type == IMAGE_NS:
            try:
                image = Image(BytesIO(archive.read(dep.target)))
            except OSError:
                msg = "The image {0} will be removed because it cannot be read".format(dep.target)
                warn(msg)
                continue
            if image.format.upper() == "WMF": # cannot save
                msg = "{0} image format is not supported so the image is being dropped".format(image.format)
                warn(msg)
                continue
            image.anchor = rel.anchor
            images.append(image)
    return charts, images
```
