## Supplementary software v0.2.1 for "Virtual control arms for paediatric myopia trials: external validation of axial-elongation models": excel.py

```
# Copyright (c) 2010-2024 openpyxl


"""Read an xlsx file into Python"""

# Python stdlib imports
from zipfile import ZipFile, ZIP_DEFLATED
from io import BytesIO
import os.path
import warnings

from openpyxl.pivot.table import TableDefinition

# Allow blanket setting of KEEP_VBA for testing
try:
    from ..tests import KEEP_VBA
except ImportError:
    KEEP_VBA = False

# package imports
from openpyxl.utils.exceptions import InvalidFileException
from openpyxl.xml.constants import (
    ARC_CORE,
    ARC_CUSTOM,
    ARC_CONTENT_TYPES,
    ARC_WORKBOOK,
    ARC_THEME,
    COMMENTS_NS,
    SHARED_STRINGS,
    XLTM,
    XLTX,
    XLSM,
    XLSX,
)
from openpyxl.cell import MergedCell
from openpyxl.comments.comment_sheet import CommentSheet

from .strings import read_string_table, read_rich_text
from .workbook import WorkbookParser
from openpyxl.styles.stylesheet import apply_stylesheet

from openpyxl.packaging.core import DocumentProperties
from openpyxl.packaging.custom import CustomPropertyList
from openpyxl.packaging.manifest import Manifest, Override

from openpyxl.packaging.relationship import (
    RelationshipList,
    get_dependents,
    get_rels_path,
)

from openpyxl.worksheet._read_only import ReadOnlyWorksheet
from openpyxl.worksheet._reader import WorksheetReader
from openpyxl.chartsheet import Chartsheet
from openpyxl.worksheet.table import Table
from openpyxl.drawing.spreadsheet_drawing import SpreadsheetDrawing

from openpyxl.xml.functions import fromstring

from .drawings import find_images


SUPPORTED_FORMATS = ('.xlsx', '.xlsm', '.xltx', '.xltm')


def _validate_archive(filename):
    """
    Does a first check whether filename is a string or a file-like
    object. If it is a string representing a filename, a check is done
    for supported formats by checking the given file-extension. If the
    file-extension is not in SUPPORTED_FORMATS an InvalidFileException
    will raised. Otherwise the filename (resp. file-like object) will
    forwarded to zipfile.ZipFile returning a ZipFile-Instance.
    """
    is_file_like = hasattr(filename, 'read')
    if not is_file_like:
        file_format = os.path.splitext(filename)[-1].lower()
        if file_format not in SUPPORTED_FORMATS:
            if file_format == '.xls':
                msg = ('openpyxl does not support the old .xls file format, '
                       'please use xlrd to read this file, or convert it to '
                       'the more recent .xlsx file format.')
            elif file_format == '.xlsb':
                msg = ('openpyxl does not support binary format .xlsb, '
                       'please convert this file to .xlsx format if you want '
                       'to open it with openpyxl')
            else:
                msg = ('openpyxl does not support %s file format, '
                       'please check you can open '
                       'it with Excel first. '
                       'Supported formats are: %s') % (file_format,
                                                       ','.join(SUPPORTED_FORMATS))
            raise InvalidFileException(msg)

    archive = ZipFile(filename, 'r')
    return archive


def _find_workbook_part(package):
    workbook_types = [XLTM, XLTX, XLSM, XLSX]
    for ct in workbook_types:
        part = package.find(ct)
        if part:
            return part

    # some applications reassign the default for application/xml
    defaults = {p.ContentType for p in package.Default}
    workbook_type = defaults & set(workbook_types)
    if workbook_type:
        return Override("/" + ARC_WORKBOOK, workbook_type.pop())

    raise IOError("File contains no valid workbook part")


class ExcelReader:

    """
    Read an Excel package and dispatch the contents to the relevant modules
    """

    def __init__(self, fn, read_only=False, keep_vba=KEEP_VBA,
                 data_only=False, keep_links=True, rich_text=False):
        self.archive = _validate_archive(fn)
        self.valid_files = self.archive.namelist()
        self.read_only = read_only
        self.keep_vba = keep_vba
        self.data_only = data_only
        self.keep_links = keep_links
        self.rich_text = rich_text
        self.shared_strings = []


    def read_manifest(self):
        src = self.archive.read(ARC_CONTENT_TYPES)
        root = fromstring(src)
        self.package = Manifest.from_tree(root)


    def read_strings(self):
        ct = self.package.find(SHARED_STRINGS)
        reader = read_string_table
        if self.rich_text:
            reader = read_rich_text
        if ct is not None:
            strings_path = ct.PartName[1:]
            with self.archive.open(strings_path,) as src:
                self.shared_strings = reader(src)


    def read_workbook(self):
        wb_part = _find_workbook_part(self.package)
        self.parser = WorkbookParser(self.archive, wb_part.PartName[1:], keep_links=self.keep_links)
        self.parser.parse()
        wb = self.parser.wb
        wb._sheets = []
        wb._data_only = self.data_only
        wb._read_only = self.read_only
        wb.template = wb_part.ContentType in (XLTX, XLTM)

        # If are going to preserve the vba then attach a copy of the archive to the
        # workbook so that is available for the save.
        if self.keep_vba:
            wb.vba_archive = ZipFile(BytesIO(), 'a', ZIP_DEFLATED)
            for name in self.valid_files:
                wb.vba_archive.writestr(name, self.archive.read(name))

        if self.read_only:
            wb._archive = self.archive

        self.wb = wb


    def read_properties(self):
        if ARC_CORE in self.valid_files:
            src = fromstring(self.archive.read(ARC_CORE))
            self.wb.properties = DocumentProperties.from_tree(src)


    def read_custom(self):
        if ARC_CUSTOM in self.valid_files:
            src = fromstring(self.archive.read(ARC_CUSTOM))
            self.wb.custom_doc_props = CustomPropertyList.from_tree(src)


    def read_theme(self):
        if ARC_THEME in self.valid_files:
            self.wb.loaded_theme = self.archive.read(ARC_THEME)


    def read_chartsheet(self, sheet, rel):
        sheet_path = rel.target
        rels_path = get_rels_path(sheet_path)
        rels = []
        if rels_path in self.valid_files:
            rels = get_dependents(self.archive, rels_path)

        with self.archive.open(sheet_path, "r") as src:
            xml = src.read()
        node = fromstring(xml)
        cs = Chartsheet.from_tree(node)
        cs._parent = self.wb
        cs.title = sheet.name
        self.wb._add_sheet(cs)

        drawings = rels.find(SpreadsheetDrawing._rel_type)
        for rel in drawings:
            charts, images = find_images(self.archive, rel.target)
            for c in charts:
                cs.add_chart(c)


    def read_worksheets(self):
        comment_warning = """Cell '{0}':{1} is part of a merged range but has a comment which will be removed because merged cells cannot contain any data."""
        for sheet, rel in self.parser.find_sheets():
            if rel.target not in self.valid_files:
                continue

            if "chartsheet" in rel.Type:
                self.read_chartsheet(sheet, rel)
                continue

            rels_path = get_rels_path(rel.target)
            rels = RelationshipList()
            if rels_path in self.valid_files:
                rels = get_dependents(self.archive, rels_path)

            if self.read_only:
                ws = ReadOnlyWorksheet(self.wb, sheet.name, rel.target, self.shared_strings)
                ws.sheet_state = sheet.state
                self.wb._sheets.append(ws)
                continue
            else:
                fh = self.archive.open(rel.target)
                ws = self.wb.create_sheet(sheet.name)
                ws._rels = rels
                ws_parser = WorksheetReader(ws, fh, self.shared_strings, self.data_only, self.rich_text)
                ws_parser.bind_all()
                fh.close()

            # assign any comments to cells
            for r in rels.find(COMMENTS_NS):
                src = self.archive.read(r.target)
                comment_sheet = CommentSheet.from_tree(fromstring(src))
                for ref, comment in comment_sheet.comments:
                    try:
                        ws[ref].comment = comment
                    except AttributeError:
                        c = ws[ref]
                        if isinstance(c, MergedCell):
                            warnings.warn(comment_warning.format(ws.title, c.coordinate))
                            continue

            # preserve link to VML file if VBA
            if self.wb.vba_archive and ws.legacy_drawing:
                ws.legacy_drawing = rels.get(ws.legacy_drawing).target
            else:
                ws.legacy_drawing = None

            for t in ws_parser.tables:
                src = self.archive.read(t)
                xml = fromstring(src)
                table = Table.from_tree(xml)
                ws.add_table(table)

            drawings = rels.find(SpreadsheetDrawing._rel_type)
            for rel in drawings:
                charts, images = find_images(self.archive, rel.target)
                for c in charts:
                    ws.add_chart(c, c.anchor)
                for im in images:
                    ws.add_image(im, im.anchor)

            pivot_rel = rels.find(TableDefinition.rel_type)
            pivot_caches = self.parser.pivot_caches
            for r in pivot_rel:
                pivot_path = r.Target
                src = self.archive.read(pivot_path)
                tree = fromstring(src)
                pivot = TableDefinition.from_tree(tree)
                pivot.cache = pivot_caches[pivot.cacheId]
                ws.add_pivot(pivot)

            ws.sheet_state = sheet.state


    def read(self):
        action = "read manifest"
        try:
            self.read_manifest()
            action = "read strings"
            self.read_strings()
            action = "read workbook"
            self.read_workbook()
            action = "read properties"
            self.read_properties()
            action = "read custom properties"
            self.read_custom()
            action = "read theme"
            self.read_theme()
            action = "read stylesheet"
            apply_stylesheet(self.archive, self.wb)
            action = "read worksheets"
            self.read_worksheets()
            action = "assign names"
            self.parser.assign_names()
            if not self.read_only:
                self.archive.close()
        except ValueError as e:
            raise ValueError(
                f"Unable to read workbook: could not {action} from {self.archive.filename}.\n"
                "This is most probably because the workbook source files contain some invalid XML.\n"
                "Please see the exception for more details."
                ) from e


def load_workbook(filename, read_only=False, keep_vba=KEEP_VBA,
                  data_only=False, keep_links=True, rich_text=False):
    """Open the given filename and return the workbook

    :param filename: the path to open or a file-like object
    :type filename: string or a file-like object open in binary mode c.f., :class:`zipfile.ZipFile`

    :param read_only: optimised for reading, content cannot be edited
    :type read_only: bool

    :param keep_vba: preserve vba content (this does NOT mean you can use it)
    :type keep_vba: bool

    :param data_only: controls whether cells with formulae have either the formula (default) or the value stored the last time Excel read the sheet
    :type data_only: bool

    :param keep_links: whether links to external workbooks should be preserved. The default is True
    :type keep_links: bool

    :param rich_text: if set to True openpyxl will preserve any rich text formatting in cells. The default is False
    :type rich_text: bool

    :rtype: :class:`openpyxl.workbook.Workbook`

    .. note::

        When using lazy load, all worksheets will be :class:`openpyxl.worksheet.iter_worksheet.IterableWorksheet`
        and the returned workbook will be read-only.

    """
    reader = ExcelReader(filename, read_only, keep_vba,
                         data_only, keep_links, rich_text)
    reader.read()
    return reader.wb
```
