## Supplementary software v0.2.1 for "Virtual control arms for paediatric myopia trials: external validation of axial-elongation models": strings.py

```
# Copyright (c) 2010-2024 openpyxl

from openpyxl.cell.text import Text

from openpyxl.xml.functions import iterparse
from openpyxl.xml.constants import SHEET_MAIN_NS
from openpyxl.cell.rich_text import CellRichText


def read_string_table(xml_source):
    """Read in all shared strings in the table"""

    strings = []
    STRING_TAG = '{%s}si' % SHEET_MAIN_NS

    for _, node in iterparse(xml_source):
        if node.tag == STRING_TAG:
            text = Text.from_tree(node).content
            text = text.replace('x005F_', '')
            node.clear()

            strings.append(text)

    return strings


def read_rich_text(xml_source):
    """Read in all shared strings in the table"""

    strings = []
    STRING_TAG = '{%s}si' % SHEET_MAIN_NS

    for _, node in iterparse(xml_source):
        if node.tag == STRING_TAG:
            text = CellRichText.from_tree(node)
            if len(text) == 0:
                text = ''
            elif len(text) == 1 and isinstance(text[0], str):
                text = text[0]
            node.clear()

            strings.append(text)

    return strings
```
