## Supplementary software v0.2.1 for "Virtual control arms for paediatric myopia trials: external validation of axial-elongation models": workbook.py

```
# Copyright (c) 2010-2024 openpyxl

from warnings import warn

from openpyxl.xml.functions import fromstring

from openpyxl.packaging.relationship import (
    get_dependents,
    get_rels_path,
    get_rel,
)
from openpyxl.packaging.workbook import WorkbookPackage
from openpyxl.workbook import Workbook
from openpyxl.workbook.defined_name import DefinedNameList
from openpyxl.workbook.external_link.external import read_external_link
from openpyxl.pivot.cache import CacheDefinition
from openpyxl.pivot.record import RecordList
from openpyxl.worksheet.print_settings import PrintTitles, PrintArea

from openpyxl.utils.datetime import CALENDAR_MAC_1904


class WorkbookParser:

    _rels = None

    def __init__(self, archive, workbook_part_name, keep_links=True):
        self.archive = archive
        self.workbook_part_name = workbook_part_name
        self.defined_names = DefinedNameList()
        self.wb = Workbook()
        self.keep_links = keep_links
        self.sheets = []


    @property
    def rels(self):
        if self._rels is None:
            self._rels = get_dependents(self.archive, get_rels_path(self.workbook_part_name)).to_dict()
        return self._rels


    def parse(self):
        src = self.archive.read(self.workbook_part_name)
        node = fromstring(src)
        package = WorkbookPackage.from_tree(node)
        if package.properties.date1904:
            self.wb.epoch = CALENDAR_MAC_1904

        self.wb.code_name = package.properties.codeName
        self.wb.active = package.active
        self.wb.views = package.bookViews
        self.sheets = package.sheets
        self.wb.calculation = package.calcPr
        self.caches = package.pivotCaches

        # external links contain cached worksheets and can be very big
        if not self.keep_links:
            package.externalReferences = []

        for ext_ref in package.externalReferences:
            rel = self.rels.get(ext_ref.id)
            self.wb._external_links.append(
                read_external_link(self.archive, rel.Target)
            )

        if package.definedNames:
            self.defined_names = package.definedNames

        self.wb.security = package.workbookProtection


    def find_sheets(self):
        """
        Find all sheets in the workbook and return the link to the source file.

        Older XLSM files sometimes contain invalid sheet elements.
        Warn user when these are removed.
        """

        for sheet in self.sheets:
            if not sheet.id:
                msg = f"File contains an invalid specification for {0}. This will be removed".format(sheet.name)
                warn(msg)
                continue
            yield sheet, self.rels[sheet.id]


    def assign_names(self):
        """
        Bind defined names and other definitions to worksheets or the workbook
        """

        for idx, names in self.defined_names.by_sheet().items():
            if idx == "global":
                self.wb.defined_names = names
                continue

            try:
                sheet = self.wb._sheets[idx]
            except IndexError:
                warn(f"Defined names for sheet index {idx} cannot be located")
                continue

            for name, defn in names.items():
                reserved = defn.is_reserved
                if reserved is None:
                    sheet.defined_names[name] = defn

                elif reserved == "Print_Titles":
                    titles = PrintTitles.from_string(defn.value)
                    sheet._print_rows = titles.rows
                    sheet._print_cols = titles.cols
                elif reserved == "Print_Area":
                    try:
                        sheet._print_area = PrintArea.from_string(defn.value)
                    except TypeError:
                        warn(f"Print area cannot be set to Defined name: {defn.value}.")
                        continue

    @property
    def pivot_caches(self):
        """
        Get PivotCache objects
        """
        d = {}
        for c in self.caches:
            cache = get_rel(self.archive, self.rels, id=c.id, cls=CacheDefinition)
            if cache.deps:
                records = get_rel(self.archive, cache.deps, cache.id, RecordList)
                cache.records = records
            d[c.cacheId] = cache
        return d
```
