## Supplementary software v0.2.1 for "Virtual control arms for paediatric myopia trials: external validation of axial-elongation models": __init__.py

```
# Copyright (c) 2010-2024 openpyxl


from .alignment import Alignment
from .borders import Border, Side
from .colors import Color
from .fills import PatternFill, GradientFill, Fill
from .fonts import Font, DEFAULT_FONT
from .numbers import NumberFormatDescriptor, is_date_format, is_builtin
from .protection import Protection
from .named_styles import NamedStyle
```
