## Supplementary software v0.2.1 for "Virtual control arms for paediatric myopia trials: external validation of axial-elongation models": alignment.py

```
# Copyright (c) 2010-2024 openpyxl

from openpyxl.compat import safe_string

from openpyxl.descriptors import Bool, MinMax, Min, Alias, NoneSet
from openpyxl.descriptors.serialisable import Serialisable


horizontal_alignments = (
    "general", "left", "center", "right", "fill", "justify", "centerContinuous",
    "distributed", )
vertical_aligments = (
    "top", "center", "bottom", "justify", "distributed",
)

class Alignment(Serialisable):
    """Alignment options for use in styles."""

    tagname = "alignment"

    horizontal = NoneSet(values=horizontal_alignments)
    vertical = NoneSet(values=vertical_aligments)
    textRotation = NoneSet(values=range(181))
    textRotation.values.add(255)
    text_rotation = Alias('textRotation')
    wrapText = Bool(allow_none=True)
    wrap_text = Alias('wrapText')
    shrinkToFit = Bool(allow_none=True)
    shrink_to_fit = Alias('shrinkToFit')
    indent = MinMax(min=0, max=255)
    relativeIndent = MinMax(min=-255, max=255)
    justifyLastLine = Bool(allow_none=True)
    readingOrder = Min(min=0)

    def __init__(self, horizontal=None, vertical=None,
                 textRotation=0, wrapText=None, shrinkToFit=None, indent=0, relativeIndent=0,
                 justifyLastLine=None, readingOrder=0, text_rotation=None,
                 wrap_text=None, shrink_to_fit=None, mergeCell=None):
        self.horizontal = horizontal
        self.vertical = vertical
        self.indent = indent
        self.relativeIndent = relativeIndent
        self.justifyLastLine = justifyLastLine
        self.readingOrder = readingOrder
        if text_rotation is not None:
            textRotation = text_rotation
        if textRotation is not None:
            self.textRotation = int(textRotation)
        if wrap_text is not None:
            wrapText = wrap_text
        self.wrapText = wrapText
        if shrink_to_fit is not None:
            shrinkToFit = shrink_to_fit
        self.shrinkToFit = shrinkToFit
        # mergeCell is vestigial


    def __iter__(self):
        for attr in self.__attrs__:
            value = getattr(self, attr)
            if value is not None and value != 0:
                yield attr, safe_string(value)
```
