## Supplementary software v0.2.1 for "Virtual control arms for paediatric myopia trials: external validation of axial-elongation models": borders.py

```
# Copyright (c) 2010-2024 openpyxl

from openpyxl.compat import safe_string
from openpyxl.descriptors import (
    NoneSet,
    Typed,
    Bool,
    Alias,
    Sequence,
    Integer,
)
from openpyxl.descriptors.serialisable import Serialisable

from .colors import ColorDescriptor


BORDER_NONE = None
BORDER_DASHDOT = 'dashDot'
BORDER_DASHDOTDOT = 'dashDotDot'
BORDER_DASHED = 'dashed'
BORDER_DOTTED = 'dotted'
BORDER_DOUBLE = 'double'
BORDER_HAIR = 'hair'
BORDER_MEDIUM = 'medium'
BORDER_MEDIUMDASHDOT = 'mediumDashDot'
BORDER_MEDIUMDASHDOTDOT = 'mediumDashDotDot'
BORDER_MEDIUMDASHED = 'mediumDashed'
BORDER_SLANTDASHDOT = 'slantDashDot'
BORDER_THICK = 'thick'
BORDER_THIN = 'thin'


class Side(Serialisable):

    """Border options for use in styles.
    Caution: if you do not specify a border_style, other attributes will
    have no effect !"""


    color = ColorDescriptor(allow_none=True)
    style = NoneSet(values=('dashDot','dashDotDot', 'dashed','dotted',
                            'double','hair', 'medium', 'mediumDashDot', 'mediumDashDotDot',
                            'mediumDashed', 'slantDashDot', 'thick', 'thin')
                    )
    border_style = Alias('style')

    def __init__(self, style=None, color=None, border_style=None):
        if border_style is not None:
            style = border_style
        self.style = style
        self.color = color


class Border(Serialisable):
    """Border positioning for use in styles."""

    tagname = "border"

    __elements__ = ('start', 'end', 'left', 'right', 'top', 'bottom',
                    'diagonal', 'vertical', 'horizontal')

    # child elements
    start = Typed(expected_type=Side, allow_none=True)
    end = Typed(expected_type=Side, allow_none=True)
    left = Typed(expected_type=Side, allow_none=True)
    right = Typed(expected_type=Side, allow_none=True)
    top = Typed(expected_type=Side, allow_none=True)
    bottom = Typed(expected_type=Side, allow_none=True)
    diagonal = Typed(expected_type=Side, allow_none=True)
    vertical = Typed(expected_type=Side, allow_none=True)
    horizontal = Typed(expected_type=Side, allow_none=True)
    # attributes
    outline = Bool()
    diagonalUp = Bool()
    diagonalDown = Bool()

    def __init__(self, left=None, right=None, top=None,
                 bottom=None, diagonal=None, diagonal_direction=None,
                 vertical=None, horizontal=None, diagonalUp=False, diagonalDown=False,
                 outline=True, start=None, end=None):
        self.left = left
        self.right = right
        self.top = top
        self.bottom = bottom
        self.diagonal = diagonal
        self.vertical = vertical
        self.horizontal = horizontal
        self.diagonal_direction = diagonal_direction
        self.diagonalUp = diagonalUp
        self.diagonalDown = diagonalDown
        self.outline = outline
        self.start = start
        self.end = end

    def __iter__(self):
        for attr in self.__attrs__:
            value = getattr(self, attr)
            if value and attr != "outline":
                yield attr, safe_string(value)
            elif attr == "outline" and not value:
                yield attr, safe_string(value)

DEFAULT_BORDER = Border(left=Side(), right=Side(), top=Side(), bottom=Side(), diagonal=Side())
```
