## Supplementary software v0.2.1 for "Virtual control arms for paediatric myopia trials: external validation of axial-elongation models": builtins.py

```
# Copyright (c) 2010-2024 openpyxl

# Builtins styles as defined in Part 4 Annex G.2

from .named_styles import NamedStyle
from openpyxl.xml.functions import fromstring


normal = """
  <namedStyle builtinId="0" name="Normal">
    <alignment/>
    <border>
      <left/>
      <right/>
      <top/>
      <bottom/>
      <diagonal/>
    </border>
    <fill>
      <patternFill/>
    </fill>
    <font>
      <name val="Calibri"/>
      <family val="2"/>
      <color theme="1"/>
      <sz val="12"/>
      <scheme val="minor"/>
    </font>
    <protection hidden="0" locked="1"/>
  </namedStyle>
"""

comma = """
  <namedStyle builtinId="3" name="Comma">
    <alignment/>
    <number_format>_-* #,##0.00\\ _$_-;\\-* #,##0.00\\ _$_-;_-* "-"??\\ _$_-;_-@_-</number_format>
    <border>
      <left/>
      <right/>
      <top/>
      <bottom/>
      <diagonal/>
    </border>
    <fill>
      <patternFill/>
    </fill>
    <font>
      <name val="Calibri"/>
      <family val="2"/>
      <color theme="1"/>
      <sz val="12"/>
      <scheme val="minor"/>
    </font>
    <protection hidden="0" locked="1"/>
  </namedStyle>
"""

comma_0 = """
  <namedStyle builtinId="6" name="Comma [0]">
    <alignment/>
    <number_format>_-* #,##0\\ _$_-;\\-* #,##0\\ _$_-;_-* "-"\\ _$_-;_-@_-</number_format>
    <border>
      <left/>
      <right/>
      <top/>
      <bottom/>
      <diagonal/>
    </border>
    <fill>
      <patternFill/>
    </fill>
    <font>
      <name val="Calibri"/>
      <family val="2"/>
      <color theme="1"/>
      <sz val="12"/>
      <scheme val="minor"/>
    </font>
    <protection hidden="0" locked="1"/>
  </namedStyle>
"""

currency = """
  <namedStyle builtinId="4" name="Currency">
    <alignment/>
    <number_format>_-* #,##0.00\\ "$"_-;\\-* #,##0.00\\ "$"_-;_-* "-"??\\ "$"_-;_-@_-</number_format>
    <border>
      <left/>
      <right/>
      <top/>
      <bottom/>
      <diagonal/>
    </border>
    <fill>
      <patternFill/>
    </fill>
    <font>
      <name val="Calibri"/>
      <family val="2"/>
      <color theme="1"/>
      <sz val="12"/>
      <scheme val="minor"/>
    </font>
    <protection hidden="0" locked="1"/>
  </namedStyle>
"""

currency_0 = """
  <namedStyle builtinId="7" name="Currency [0]">
    <alignment/>
    <number_format>_-* #,##0\\ "$"_-;\\-* #,##0\\ "$"_-;_-* "-"\\ "$"_-;_-@_-</number_format>
    <border>
      <left/>
      <right/>
      <top/>
      <bottom/>
      <diagonal/>
    </border>
    <fill>
      <patternFill/>
    </fill>
    <font>
      <name val="Calibri"/>
      <family val="2"/>
      <color theme="1"/>
      <sz val="12"/>
      <scheme val="minor"/>
    </font>
    <protection hidden="0" locked="1"/>
  </namedStyle>
"""

percent = """
  <namedStyle builtinId="5" name="Percent">
    <alignment/>
    <number_format>0%</number_format>
    <border>
      <left/>
      <right/>
      <top/>
      <bottom/>
      <diagonal/>
    </border>
    <fill>
      <patternFill/>
    </fill>
    <font>
      <name val="Calibri"/>
      <family val="2"/>
      <color theme="1"/>
      <sz val="12"/>
      <scheme val="minor"/>
    </font>
    <protection hidden="0" locked="1"/>
  </namedStyle>
"""

hyperlink = """
  <namedStyle builtinId="8" name="Hyperlink" >
    <alignment/>
    <border>
      <left/>
      <right/>
      <top/>
      <bottom/>
      <diagonal/>
    </border>
    <fill>
      <patternFill/>
    </fill>
    <font>
      <name val="Calibri"/>
      <family val="2"/>
      <color theme="10"/>
      <sz val="12"/>
      <scheme val="minor"/>
    </font>
    <protection hidden="0" locked="1"/>
  </namedStyle>"""

followed_hyperlink = """
  <namedStyle builtinId="9" name="Followed Hyperlink" >
    <alignment/>
    <border>
      <left/>
      <right/>
      <top/>
      <bottom/>
      <diagonal/>
    </border>
    <fill>
      <patternFill/>
    </fill>
    <font>
      <name val="Calibri"/>
      <family val="2"/>
      <color theme="11"/>
      <sz val="12"/>
      <scheme val="minor"/>
    </font>
    <protection hidden="0" locked="1"/>
  </namedStyle>"""

title = """
  <namedStyle builtinId="15" name="Title">
    <alignment/>
    <border>
      <left/>
      <right/>
      <top/>
      <bottom/>
      <diagonal/>
    </border>
    <fill>
      <patternFill/>
    </fill>
    <font>
      <name val="Cambria"/>
      <family val="2"/>
      <b val="1"/>
      <color theme="3"/>
      <sz val="18"/>
      <scheme val="major"/>
    </font>
    <protection hidden="0" locked="1"/>
  </namedStyle>
"""

headline_1 = """
  <namedStyle builtinId="16" name="Headline 1" >
    <alignment/>
    <border>
      <left/>
      <right/>
      <top/>
      <bottom style="thick">
        <color theme="4"/>
      </bottom>
      <diagonal/>
    </border>
    <fill>
      <patternFill/>
    </fill>
    <font>
      <name val="Calibri"/>
      <family val="2"/>
      <b val="1"/>
      <color theme="3"/>
      <sz val="15"/>
      <scheme val="minor"/>
    </font>
    <protection hidden="0" locked="1"/>
  </namedStyle>
"""

headline_2 = """
  <namedStyle builtinId="17" name="Headline 2" >
    <alignment/>
    <border>
      <left/>
      <right/>
      <top/>
      <bottom style="thick">
        <color theme="4" tint="0.5"/>
      </bottom>
      <diagonal/>
    </border>
    <fill>
      <patternFill/>
    </fill>
    <font>
      <name val="Calibri"/>
      <family val="2"/>
      <b val="1"/>
      <color theme="3"/>
      <sz val="13"/>
      <scheme val="minor"/>
    </font>
    <protection hidden="0" locked="1"/>
  </namedStyle>
"""

headline_3 = """
   <namedStyle builtinId="18" name="Headline 3" >
    <alignment/>
    <border>
      <left/>
      <right/>
      <top/>
      <bottom style="medium">
        <color theme="4" tint="0.4"/>
      </bottom>
      <diagonal/>
    </border>
    <fill>
      <patternFill/>
    </fill>
    <font>
      <name val="Calibri"/>
      <family val="2"/>
      <b val="1"/>
      <color theme="3"/>
      <sz val="11"/>
      <scheme val="minor"/>
    </font>
    <protection hidden="0" locked="1"/>
  </namedStyle>

"""

headline_4 = """
  <namedStyle builtinId="19" name="Headline 4">
    <alignment/>
    <border>
      <left/>
      <right/>
      <top/>
      <bottom/>
      <diagonal/>
    </border>
    <fill>
      <patternFill/>
    </fill>
    <font>
      <name val="Calibri"/>
      <family val="2"/>
      <b val="1"/>
      <color theme="3"/>
      <sz val="11"/>
      <scheme val="minor"/>
    </font>
    <protection hidden="0" locked="1"/>
  </namedStyle>
"""

good = """
  <namedStyle builtinId="26" name="Good" >
    <alignment/>
    <border>
      <left/>
      <right/>
      <top/>
      <bottom/>
      <diagonal/>
    </border>
    <fill>
      <patternFill patternType="solid">
        <fgColor rgb="FFC6EFCE"/>
      </patternFill>
    </fill>
    <font>
      <name val="Calibri"/>
      <family val="2"/>
      <color rgb="FF006100"/>
      <sz val="12"/>
      <scheme val="minor"/>
    </font>
    <protection hidden="0" locked="1"/>
  </namedStyle>
"""

bad = """
  <namedStyle builtinId="27" name="Bad" >
    <alignment/>
    <border>
      <left/>
      <right/>
      <top/>
      <bottom/>
      <diagonal/>
    </border>
    <fill>
      <patternFill patternType="solid">
        <fgColor rgb="FFFFC7CE"/>
      </patternFill>
    </fill>
    <font>
      <name val="Calibri"/>
      <family val="2"/>
      <color rgb="FF9C0006"/>
      <sz val="12"/>
      <scheme val="minor"/>
    </font>
    <protection hidden="0" locked="1"/>
  </namedStyle>
"""

neutral = """
  <namedStyle builtinId="28" name="Neutral" >
    <alignment/>
    <border>
      <left/>
      <right/>
      <top/>
      <bottom/>
      <diagonal/>
    </border>
    <fill>
      <patternFill patternType="solid">
        <fgColor rgb="FFFFEB9C"/>
      </patternFill>
    </fill>
    <font>
      <name val="Calibri"/>
      <family val="2"/>
      <color rgb="FF9C6500"/>
      <sz val="12"/>
      <scheme val="minor"/>
    </font>
    <protection hidden="0" locked="1"/>
  </namedStyle>
"""

input = """
  <namedStyle builtinId="20" name="Input" >
    <alignment/>
    <border>
      <left style="thin">
        <color rgb="FF7F7F7F"/>
      </left>
      <right style="thin">
        <color rgb="FF7F7F7F"/>
      </right>
      <top style="thin">
        <color rgb="FF7F7F7F"/>
      </top>
      <bottom style="thin">
        <color rgb="FF7F7F7F"/>
      </bottom>
      <diagonal/>
    </border>
    <fill>
      <patternFill patternType="solid">
        <fgColor rgb="FFFFCC99"/>
      </patternFill>
    </fill>
    <font>
      <name val="Calibri"/>
      <family val="2"/>
      <color rgb="FF3F3F76"/>
      <sz val="12"/>
      <scheme val="minor"/>
    </font>
    <protection hidden="0" locked="1"/>
  </namedStyle>
"""

output = """
  <namedStyle builtinId="21" name="Output" >
    <alignment/>
    <border>
      <left style="thin">
        <color rgb="FF3F3F3F"/>
      </left>
      <right style="thin">
        <color rgb="FF3F3F3F"/>
      </right>
      <top style="thin">
        <color rgb="FF3F3F3F"/>
      </top>
      <bottom style="thin">
        <color rgb="FF3F3F3F"/>
      </bottom>
      <diagonal/>
    </border>
    <fill>
      <patternFill patternType="solid">
        <fgColor rgb="FFF2F2F2"/>
      </patternFill>
    </fill>
    <font>
      <name val="Calibri"/>
      <family val="2"/>
      <b val="1"/>
      <color rgb="FF3F3F3F"/>
      <sz val="12"/>
      <scheme val="minor"/>
    </font>
    <protection hidden="0" locked="1"/>
  </namedStyle>
"""

calculation = """
  <namedStyle builtinId="22" name="Calculation" >
    <alignment/>
    <border>
      <left style="thin">
        <color rgb="FF7F7F7F"/>
      </left>
      <right style="thin">
        <color rgb="FF7F7F7F"/>
      </right>
      <top style="thin">
        <color rgb="FF7F7F7F"/>
      </top>
      <bottom style="thin">
        <color rgb="FF7F7F7F"/>
      </bottom>
      <diagonal/>
    </border>
    <fill>
      <patternFill patternType="solid">
        <fgColor rgb="FFF2F2F2"/>
      </patternFill>
    </fill>
    <font>
      <name val="Calibri"/>
      <family val="2"/>
      <b val="1"/>
      <color rgb="FFFA7D00"/>
      <sz val="12"/>
      <scheme val="minor"/>
    </font>
    <protection hidden="0" locked="1"/>
  </namedStyle>
"""

linked_cell = """
  <namedStyle builtinId="24" name="Linked Cell" >
    <alignment/>
    <border>
      <left/>
      <right/>
      <top/>
      <bottom style="double">
        <color rgb="FFFF8001"/>
      </bottom>
      <diagonal/>
    </border>
    <fill>
      <patternFill/>
    </fill>
    <font>
      <name val="Calibri"/>
      <family val="2"/>
      <color rgb="FFFA7D00"/>
      <sz val="12"/>
      <scheme val="minor"/>
    </font>
    <protection hidden="0" locked="1"/>
  </namedStyle>
"""

check_cell = """
  <namedStyle builtinId="23" name="Check Cell" >
    <alignment/>
    <border>
      <left style="double">
        <color rgb="FF3F3F3F"/>
      </left>
      <right style="double">
        <color rgb="FF3F3F3F"/>
      </right>
      <top style="double">
        <color rgb="FF3F3F3F"/>
      </top>
      <bottom style="double">
        <color rgb="FF3F3F3F"/>
      </bottom>
      <diagonal/>
    </border>
    <fill>
      <patternFill patternType="solid">
        <fgColor rgb="FFA5A5A5"/>
      </patternFill>
    </fill>
    <font>
      <name val="Calibri"/>
      <family val="2"/>
      <b val="1"/>
      <color theme="0"/>
      <sz val="12"/>
      <scheme val="minor"/>
    </font>
    <protection hidden="0" locked="1"/>
  </namedStyle>
"""

warning = """
  <namedStyle builtinId="11" name="Warning Text" >
    <alignment/>
    <border>
      <left/>
      <right/>
      <top/>
      <bottom/>
      <diagonal/>
    </border>
    <fill>
      <patternFill/>
    </fill>
    <font>
      <name val="Calibri"/>
      <family val="2"/>
      <color rgb="FFFF0000"/>
      <sz val="12"/>
      <scheme val="minor"/>
    </font>
    <protection hidden="0" locked="1"/>
  </namedStyle>
"""

note = """
  <namedStyle builtinId="10" name="Note" >
    <alignment/>
    <border>
      <left style="thin">
        <color rgb="FFB2B2B2"/>
      </left>
      <right style="thin">
        <color rgb="FFB2B2B2"/>
      </right>
      <top style="thin">
        <color rgb="FFB2B2B2"/>
      </top>
      <bottom style="thin">
        <color rgb="FFB2B2B2"/>
      </bottom>
      <diagonal/>
    </border>
    <fill>
      <patternFill patternType="solid">
        <fgColor rgb="FFFFFFCC"/>
      </patternFill>
    </fill>
    <font>
      <name val="Calibri"/>
      <family val="2"/>
      <color theme="1"/>
      <sz val="12"/>
      <scheme val="minor"/>
    </font>
    <protection hidden="0" locked="1"/>
  </namedStyle>
"""

explanatory = """
  <namedStyle builtinId="53" name="Explanatory Text" >
    <alignment/>
    <border>
      <left/>
      <right/>
      <top/>
      <bottom/>
      <diagonal/>
    </border>
    <fill>
      <patternFill/>
    </fill>
    <font>
      <name val="Calibri"/>
      <family val="2"/>
      <i val="1"/>
      <color rgb="FF7F7F7F"/>
      <sz val="12"/>
      <scheme val="minor"/>
    </font>
    <protection hidden="0" locked="1"/>
  </namedStyle>
"""

total = """
  <namedStyle builtinId="25" name="Total" >
    <alignment/>
    <border>
      <left/>
      <right/>
      <top style="thin">
        <color theme="4"/>
      </top>
      <bottom style="double">
        <color theme="4"/>
      </bottom>
      <diagonal/>
    </border>
    <fill>
      <patternFill/>
    </fill>
    <font>
      <name val="Calibri"/>
      <family val="2"/>
      <b val="1"/>
      <color theme="1"/>
      <sz val="12"/>
      <scheme val="minor"/>
    </font>
    <protection hidden="0" locked="1"/>
  </namedStyle>
"""

accent_1 = """
  <namedStyle builtinId="29" name="Accent1" >
    <alignment/>
    <border>
      <left/>
      <right/>
      <top/>
      <bottom/>
      <diagonal/>
    </border>
    <fill>
      <patternFill patternType="solid">
        <fgColor theme="4"/>
      </patternFill>
    </fill>
    <font>
      <name val="Calibri"/>
      <family val="2"/>
      <color theme="0"/>
      <sz val="12"/>
      <scheme val="minor"/>
    </font>
    <protection hidden="0" locked="1"/>
  </namedStyle>
"""

accent_1_20 = """
  <namedStyle builtinId="30" name="20 % - Accent1" >
    <alignment/>
    <border>
      <left/>
      <right/>
      <top/>
      <bottom/>
      <diagonal/>
    </border>
    <fill>
      <patternFill patternType="solid">
        <fgColor theme="4" tint="0.7999816888943144"/>
        <bgColor indexed="65"/>
      </patternFill>
    </fill>
    <font>
      <name val="Calibri"/>
      <family val="2"/>
      <color theme="1"/>
      <sz val="12"/>
      <scheme val="minor"/>
    </font>
    <protection hidden="0" locked="1"/>
  </namedStyle>
"""

accent_1_40 = """
  <namedStyle builtinId="31" name="40 % - Accent1" >
    <alignment/>
    <border>
      <left/>
      <right/>
      <top/>
      <bottom/>
      <diagonal/>
    </border>
    <fill>
      <patternFill patternType="solid">
        <fgColor theme="4" tint="0.5999938962981048"/>
        <bgColor indexed="65"/>
      </patternFill>
    </fill>
    <font>
      <name val="Calibri"/>
      <family val="2"/>
      <color theme="1"/>
      <sz val="12"/>
      <scheme val="minor"/>
    </font>
    <protection hidden="0" locked="1"/>
  </namedStyle>
"""

accent_1_60 = """
  <namedStyle builtinId="32" name="60 % - Accent1" >
    <alignment/>
    <border>
      <left/>
      <right/>
      <top/>
      <bottom/>
      <diagonal/>
    </border>
    <fill>
      <patternFill patternType="solid">
        <fgColor theme="4" tint="0.3999755851924192"/>
        <bgColor indexed="65"/>
      </patternFill>
    </fill>
    <font>
      <name val="Calibri"/>
      <family val="2"/>
      <color theme="0"/>
      <sz val="12"/>
      <scheme val="minor"/>
    </font>
    <protection hidden="0" locked="1"/>
  </namedStyle>
"""

accent_2 = """<namedStyle builtinId="33" name="Accent2" >
    <alignment/>
    <border>
      <left/>
      <right/>
      <top/>
      <bottom/>
      <diagonal/>
    </border>
    <fill>
      <patternFill patternType="solid">
        <fgColor theme="5"/>
      </patternFill>
    </fill>
    <font>
      <name val="Calibri"/>
      <family val="2"/>
      <color theme="0"/>
      <sz val="12"/>
      <scheme val="minor"/>
    </font>
    <protection hidden="0" locked="1"/>
  </namedStyle>"""

accent_2_20 = """
  <namedStyle builtinId="34" name="20 % - Accent2" >
    <alignment/>
    <border>
      <left/>
      <right/>
      <top/>
      <bottom/>
      <diagonal/>
    </border>
    <fill>
      <patternFill patternType="solid">
        <fgColor theme="5" tint="0.7999816888943144"/>
        <bgColor indexed="65"/>
      </patternFill>
    </fill>
    <font>
      <name val="Calibri"/>
      <family val="2"/>
      <color theme="1"/>
      <sz val="12"/>
      <scheme val="minor"/>
    </font>
    <protection hidden="0" locked="1"/>
  </namedStyle>"""

accent_2_40 = """
<namedStyle builtinId="35" name="40 % - Accent2" >
    <alignment/>
    <border>
      <left/>
      <right/>
      <top/>
      <bottom/>
      <diagonal/>
    </border>
    <fill>
      <patternFill patternType="solid">
        <fgColor theme="5" tint="0.5999938962981048"/>
        <bgColor indexed="65"/>
      </patternFill>
    </fill>
    <font>
      <name val="Calibri"/>
      <family val="2"/>
      <color theme="1"/>
      <sz val="12"/>
      <scheme val="minor"/>
    </font>
    <protection hidden="0" locked="1"/>
  </namedStyle>"""

accent_2_60 = """
<namedStyle builtinId="36" name="60 % - Accent2" >
    <alignment/>
    <border>
      <left/>
      <right/>
      <top/>
      <bottom/>
      <diagonal/>
    </border>
    <fill>
      <patternFill patternType="solid">
        <fgColor theme="5" tint="0.3999755851924192"/>
        <bgColor indexed="65"/>
      </patternFill>
    </fill>
    <font>
      <name val="Calibri"/>
      <family val="2"/>
      <color theme="0"/>
      <sz val="12"/>
      <scheme val="minor"/>
    </font>
    <protection hidden="0" locked="1"/>
  </namedStyle>"""

accent_3 = """
<namedStyle builtinId="37" name="Accent3" >
    <alignment/>
    <border>
      <left/>
      <right/>
      <top/>
      <bottom/>
      <diagonal/>
    </border>
    <fill>
      <patternFill patternType="solid">
        <fgColor theme="6"/>
      </patternFill>
    </fill>
    <font>
      <name val="Calibri"/>
      <family val="2"/>
      <color theme="0"/>
      <sz val="12"/>
      <scheme val="minor"/>
    </font>
    <protection hidden="0" locked="1"/>
  </namedStyle>"""

accent_3_20 = """
  <namedStyle builtinId="38" name="20 % - Accent3" >
    <alignment/>
    <border>
      <left/>
      <right/>
      <top/>
      <bottom/>
      <diagonal/>
    </border>
    <fill>
      <patternFill patternType="solid">
        <fgColor theme="6" tint="0.7999816888943144"/>
        <bgColor indexed="65"/>
      </patternFill>
    </fill>
    <font>
      <name val="Calibri"/>
      <family val="2"/>
      <color theme="1"/>
      <sz val="12"/>
      <scheme val="minor"/>
    </font>
    <protection hidden="0" locked="1"/>
  </namedStyle>"""

accent_3_40 = """
  <namedStyle builtinId="39" name="40 % - Accent3" >
    <alignment/>
    <border>
      <left/>
      <right/>
      <top/>
      <bottom/>
      <diagonal/>
    </border>
    <fill>
      <patternFill patternType="solid">
        <fgColor theme="6" tint="0.5999938962981048"/>
        <bgColor indexed="65"/>
      </patternFill>
    </fill>
    <font>
      <name val="Calibri"/>
      <family val="2"/>
      <color theme="1"/>
      <sz val="12"/>
      <scheme val="minor"/>
    </font>
    <protection hidden="0" locked="1"/>
  </namedStyle>
"""
accent_3_60 = """
  <namedStyle builtinId="40" name="60 % - Accent3" >
    <alignment/>
    <border>
      <left/>
      <right/>
      <top/>
      <bottom/>
      <diagonal/>
    </border>
    <fill>
      <patternFill patternType="solid">
        <fgColor theme="6" tint="0.3999755851924192"/>
        <bgColor indexed="65"/>
      </patternFill>
    </fill>
    <font>
      <name val="Calibri"/>
      <family val="2"/>
      <color theme="0"/>
      <sz val="12"/>
      <scheme val="minor"/>
    </font>
    <protection hidden="0" locked="1"/>
  </namedStyle>
"""
accent_4 = """
  <namedStyle builtinId="41" name="Accent4" >
    <alignment/>
    <border>
      <left/>
      <right/>
      <top/>
      <bottom/>
      <diagonal/>
    </border>
    <fill>
      <patternFill patternType="solid">
        <fgColor theme="7"/>
      </patternFill>
    </fill>
    <font>
      <name val="Calibri"/>
      <family val="2"/>
      <color theme="0"/>
      <sz val="12"/>
      <scheme val="minor"/>
    </font>
    <protection hidden="0" locked="1"/>
  </namedStyle>
"""

accent_4_20 = """
  <namedStyle builtinId="42" name="20 % - Accent4" >
    <alignment/>
    <border>
      <left/>
      <right/>
      <top/>
      <bottom/>
      <diagonal/>
    </border>
    <fill>
      <patternFill patternType="solid">
        <fgColor theme="7" tint="0.7999816888943144"/>
        <bgColor indexed="65"/>
      </patternFill>
    </fill>
    <font>
      <name val="Calibri"/>
      <family val="2"/>
      <color theme="1"/>
      <sz val="12"/>
      <scheme val="minor"/>
    </font>
    <protection hidden="0" locked="1"/>
  </namedStyle>
"""

accent_4_40 = """
  <namedStyle builtinId="43" name="40 % - Accent4" >
    <alignment/>
    <border>
      <left/>
      <right/>
      <top/>
      <bottom/>
      <diagonal/>
    </border>
    <fill>
      <patternFill patternType="solid">
        <fgColor theme="7" tint="0.5999938962981048"/>
        <bgColor indexed="65"/>
      </patternFill>
    </fill>
    <font>
      <name val="Calibri"/>
      <family val="2"/>
      <color theme="1"/>
      <sz val="12"/>
      <scheme val="minor"/>
    </font>
    <protection hidden="0" locked="1"/>
  </namedStyle>
"""

accent_4_60 = """
<namedStyle builtinId="44" name="60 % - Accent4" >
    <alignment/>
    <border>
      <left/>
      <right/>
      <top/>
      <bottom/>
      <diagonal/>
    </border>
    <fill>
      <patternFill patternType="solid">
        <fgColor theme="7" tint="0.3999755851924192"/>
        <bgColor indexed="65"/>
      </patternFill>
    </fill>
    <font>
      <name val="Calibri"/>
      <family val="2"/>
      <color theme="0"/>
      <sz val="12"/>
      <scheme val="minor"/>
    </font>
    <protection hidden="0" locked="1"/>
  </namedStyle>
"""

accent_5 = """
  <namedStyle builtinId="45" name="Accent5" >
    <alignment/>
    <border>
      <left/>
      <right/>
      <top/>
      <bottom/>
      <diagonal/>
    </border>
    <fill>
      <patternFill patternType="solid">
        <fgColor theme="8"/>
      </patternFill>
    </fill>
    <font>
      <name val="Calibri"/>
      <family val="2"/>
      <color theme="0"/>
      <sz val="12"/>
      <scheme val="minor"/>
    </font>
    <protection hidden="0" locked="1"/>
  </namedStyle>
"""

accent_5_20 = """
  <namedStyle builtinId="46" name="20 % - Accent5" >
    <alignment/>
    <border>
      <left/>
      <right/>
      <top/>
      <bottom/>
      <diagonal/>
    </border>
    <fill>
      <patternFill patternType="solid">
        <fgColor theme="8" tint="0.7999816888943144"/>
        <bgColor indexed="65"/>
      </patternFill>
    </fill>
    <font>
      <name val="Calibri"/>
      <family val="2"/>
      <color theme="1"/>
      <sz val="12"/>
      <scheme val="minor"/>
    </font>
    <protection hidden="0" locked="1"/>
  </namedStyle>
"""

accent_5_40 = """
  <namedStyle builtinId="47" name="40 % - Accent5" >
    <alignment/>
    <border>
      <left/>
      <right/>
      <top/>
      <bottom/>
      <diagonal/>
    </border>
    <fill>
      <patternFill patternType="solid">
        <fgColor theme="8" tint="0.5999938962981048"/>
        <bgColor indexed="65"/>
      </patternFill>
    </fill>
    <font>
      <name val="Calibri"/>
      <family val="2"/>
      <color theme="1"/>
      <sz val="12"/>
      <scheme val="minor"/>
    </font>
    <protection hidden="0" locked="1"/>
  </namedStyle>
"""

accent_5_60 = """
  <namedStyle builtinId="48" name="60 % - Accent5" >
    <alignment/>
    <border>
      <left/>
      <right/>
      <top/>
      <bottom/>
      <diagonal/>
    </border>
    <fill>
      <patternFill patternType="solid">
        <fgColor theme="8" tint="0.3999755851924192"/>
        <bgColor indexed="65"/>
      </patternFill>
    </fill>
    <font>
      <name val="Calibri"/>
      <family val="2"/>
      <color theme="0"/>
      <sz val="12"/>
      <scheme val="minor"/>
    </font>
    <protection hidden="0" locked="1"/>
  </namedStyle>
"""

accent_6 = """
  <namedStyle builtinId="49" name="Accent6" >
    <alignment/>
    <border>
      <left/>
      <right/>
      <top/>
      <bottom/>
      <diagonal/>
    </border>
    <fill>
      <patternFill patternType="solid">
        <fgColor theme="9"/>
      </patternFill>
    </fill>
    <font>
      <name val="Calibri"/>
      <family val="2"/>
      <color theme="0"/>
      <sz val="12"/>
      <scheme val="minor"/>
    </font>
    <protection hidden="0" locked="1"/>
  </namedStyle>
"""

accent_6_20 = """
  <namedStyle builtinId="50" name="20 % - Accent6" >
    <alignment/>
    <border>
      <left/>
      <right/>
      <top/>
      <bottom/>
      <diagonal/>
    </border>
    <fill>
      <patternFill patternType="solid">
        <fgColor theme="9" tint="0.7999816888943144"/>
        <bgColor indexed="65"/>
      </patternFill>
    </fill>
    <font>
      <name val="Calibri"/>
      <family val="2"/>
      <color theme="1"/>
      <sz val="12"/>
      <scheme val="minor"/>
    </font>
    <protection hidden="0" locked="1"/>
  </namedStyle>
"""

accent_6_40 = """
  <namedStyle builtinId="51" name="40 % - Accent6" >
    <alignment/>
    <border>
      <left/>
      <right/>
      <top/>
      <bottom/>
      <diagonal/>
    </border>
    <fill>
      <patternFill patternType="solid">
        <fgColor theme="9" tint="0.5999938962981048"/>
        <bgColor indexed="65"/>
      </patternFill>
    </fill>
    <font>
      <name val="Calibri"/>
      <family val="2"/>
      <color theme="1"/>
      <sz val="12"/>
      <scheme val="minor"/>
    </font>
    <protection hidden="0" locked="1"/>
  </namedStyle>
"""

accent_6_60 = """
  <namedStyle builtinId="52" name="60 % - Accent6" >
    <alignment/>
    <border>
      <left/>
      <right/>
      <top/>
      <bottom/>
      <diagonal/>
    </border>
    <fill>
      <patternFill patternType="solid">
        <fgColor theme="9" tint="0.3999755851924192"/>
        <bgColor indexed="65"/>
      </patternFill>
    </fill>
    <font>
      <name val="Calibri"/>
      <family val="2"/>
      <color theme="0"/>
      <sz val="12"/>
      <scheme val="minor"/>
    </font>
    <protection hidden="0" locked="1"/>
  </namedStyle>
"""

pandas_highlight = """
  <namedStyle hidden="0" name="Pandas">
    <alignment horizontal="center"/>
    <border>
      <left style="thin"><color rgb="00000000"/></left>
      <right style="thin"><color rgb="00000000"/></right>
      <top style="thin"><color rgb="00000000"/></top>
      <bottom style="thin"><color rgb="00000000"/></bottom>
      <diagonal/>
    </border>
    <fill>
      <patternFill/>
    </fill>
    <font>
      <b val="1"/>
    </font>
    <protection hidden="0" locked="1"/>
  </namedStyle>
"""

styles = dict(
    [
        ('Normal', NamedStyle.from_tree(fromstring(normal))),
        ('Comma', NamedStyle.from_tree(fromstring(comma))),
        ('Currency', NamedStyle.from_tree(fromstring(currency))),
        ('Percent', NamedStyle.from_tree(fromstring(percent))),
        ('Comma [0]', NamedStyle.from_tree(fromstring(comma_0))),
        ('Currency [0]', NamedStyle.from_tree(fromstring(currency_0))),
        ('Hyperlink', NamedStyle.from_tree(fromstring(hyperlink))),
        ('Followed Hyperlink', NamedStyle.from_tree(fromstring(followed_hyperlink))),
        ('Note', NamedStyle.from_tree(fromstring(note))),
        ('Warning Text', NamedStyle.from_tree(fromstring(warning))),
        ('Title', NamedStyle.from_tree(fromstring(title))),
        ('Headline 1', NamedStyle.from_tree(fromstring(headline_1))),
        ('Headline 2', NamedStyle.from_tree(fromstring(headline_2))),
        ('Headline 3', NamedStyle.from_tree(fromstring(headline_3))),
        ('Headline 4', NamedStyle.from_tree(fromstring(headline_4))),
        ('Input', NamedStyle.from_tree(fromstring(input))),
        ('Output', NamedStyle.from_tree(fromstring(output))),
        ('Calculation',NamedStyle.from_tree(fromstring(calculation))),
        ('Check Cell', NamedStyle.from_tree(fromstring(check_cell))),
        ('Linked Cell', NamedStyle.from_tree(fromstring(linked_cell))),
        ('Total', NamedStyle.from_tree(fromstring(total))),
        ('Good', NamedStyle.from_tree(fromstring(good))),
        ('Bad', NamedStyle.from_tree(fromstring(bad))),
        ('Neutral', NamedStyle.from_tree(fromstring(neutral))),
        ('Accent1', NamedStyle.from_tree(fromstring(accent_1))),
        ('20 % - Accent1', NamedStyle.from_tree(fromstring(accent_1_20))),
        ('40 % - Accent1', NamedStyle.from_tree(fromstring(accent_1_40))),
        ('60 % - Accent1', NamedStyle.from_tree(fromstring(accent_1_60))),
        ('Accent2', NamedStyle.from_tree(fromstring(accent_2))),
        ('20 % - Accent2', NamedStyle.from_tree(fromstring(accent_2_20))),
        ('40 % - Accent2', NamedStyle.from_tree(fromstring(accent_2_40))),
        ('60 % - Accent2', NamedStyle.from_tree(fromstring(accent_2_60))),
        ('Accent3', NamedStyle.from_tree(fromstring(accent_3))),
        ('20 % - Accent3', NamedStyle.from_tree(fromstring(accent_3_20))),
        ('40 % - Accent3', NamedStyle.from_tree(fromstring(accent_3_40))),
        ('60 % - Accent3', NamedStyle.from_tree(fromstring(accent_3_60))),
        ('Accent4', NamedStyle.from_tree(fromstring(accent_4))),
        ('20 % - Accent4', NamedStyle.from_tree(fromstring(accent_4_20))),
        ('40 % - Accent4', NamedStyle.from_tree(fromstring(accent_4_40))),
        ('60 % - Accent4', NamedStyle.from_tree(fromstring(accent_4_60))),
        ('Accent5', NamedStyle.from_tree(fromstring(accent_5))),
        ('20 % - Accent5', NamedStyle.from_tree(fromstring(accent_5_20))),
        ('40 % - Accent5', NamedStyle.from_tree(fromstring(accent_5_40))),
        ('60 % - Accent5', NamedStyle.from_tree(fromstring(accent_5_60))),
        ('Accent6', NamedStyle.from_tree(fromstring(accent_6))),
        ('20 % - Accent6', NamedStyle.from_tree(fromstring(accent_6_20))),
        ('40 % - Accent6', NamedStyle.from_tree(fromstring(accent_6_40))),
        ('60 % - Accent6', NamedStyle.from_tree(fromstring(accent_6_60))),
        ('Explanatory Text', NamedStyle.from_tree(fromstring(explanatory))),
        ('Pandas', NamedStyle.from_tree(fromstring(pandas_highlight)))
    ]
)
```
