## Supplementary software v0.2.1 for "Virtual control arms for paediatric myopia trials: external validation of axial-elongation models": cell_style.py

```
# Copyright (c) 2010-2024 openpyxl

from array import array

from openpyxl.descriptors.serialisable import Serialisable
from openpyxl.descriptors import (
    Typed,
    Float,
    Bool,
    Integer,
    Sequence,
)
from openpyxl.descriptors.excel import ExtensionList
from openpyxl.utils.indexed_list import IndexedList


from .alignment import Alignment
from .protection import Protection


class ArrayDescriptor:

    def __init__(self, key):
        self.key = key

    def __get__(self, instance, cls):
        return instance[self.key]

    def __set__(self, instance, value):
        instance[self.key] = value


class StyleArray(array):
    """
    Simplified named tuple with an array
    """

    __slots__ = ()
    tagname = 'xf'

    fontId = ArrayDescriptor(0)
    fillId = ArrayDescriptor(1)
    borderId = ArrayDescriptor(2)
    numFmtId = ArrayDescriptor(3)
    protectionId = ArrayDescriptor(4)
    alignmentId = ArrayDescriptor(5)
    pivotButton = ArrayDescriptor(6)
    quotePrefix = ArrayDescriptor(7)
    xfId = ArrayDescriptor(8)


    def __new__(cls, args=[0]*9):
        return array.__new__(cls, 'i', args)


    def __hash__(self):
        return hash(tuple(self))


    def __copy__(self):
        return StyleArray((self))


    def __deepcopy__(self, memo):
        return StyleArray((self))


class CellStyle(Serialisable):

    tagname = "xf"

    numFmtId = Integer()
    fontId = Integer()
    fillId = Integer()
    borderId = Integer()
    xfId = Integer(allow_none=True)
    quotePrefix = Bool(allow_none=True)
    pivotButton = Bool(allow_none=True)
    applyNumberFormat = Bool(allow_none=True)
    applyFont = Bool(allow_none=True)
    applyFill = Bool(allow_none=True)
    applyBorder = Bool(allow_none=True)
    applyAlignment = Bool(allow_none=True)
    applyProtection = Bool(allow_none=True)
    alignment = Typed(expected_type=Alignment, allow_none=True)
    protection = Typed(expected_type=Protection, allow_none=True)
    extLst = Typed(expected_type=ExtensionList, allow_none=True)

    __elements__ = ('alignment', 'protection')
    __attrs__ = ("numFmtId", "fontId", "fillId", "borderId",
                 "applyAlignment", "applyProtection", "pivotButton", "quotePrefix", "xfId")

    def __init__(self,
                 numFmtId=0,
                 fontId=0,
                 fillId=0,
                 borderId=0,
                 xfId=None,
                 quotePrefix=None,
                 pivotButton=None,
                 applyNumberFormat=None,
                 applyFont=None,
                 applyFill=None,
                 applyBorder=None,
                 applyAlignment=None,
                 applyProtection=None,
                 alignment=None,
                 protection=None,
                 extLst=None,
                ):
        self.numFmtId = numFmtId
        self.fontId = fontId
        self.fillId = fillId
        self.borderId = borderId
        self.xfId = xfId
        self.quotePrefix = quotePrefix
        self.pivotButton = pivotButton
        self.applyNumberFormat = applyNumberFormat
        self.applyFont = applyFont
        self.applyFill = applyFill
        self.applyBorder = applyBorder
        self.alignment = alignment
        self.protection = protection


    def to_array(self):
        """
        Convert to StyleArray
        """
        style = StyleArray()
        for k in ("fontId", "fillId", "borderId", "numFmtId", "pivotButton",
                  "quotePrefix", "xfId"):
            v = getattr(self, k, 0)
            if v is not None:
                setattr(style, k, v)
        return style


    @classmethod
    def from_array(cls, style):
        """
        Convert from StyleArray
        """
        return cls(numFmtId=style.numFmtId, fontId=style.fontId,
                   fillId=style.fillId, borderId=style.borderId, xfId=style.xfId,
                   quotePrefix=style.quotePrefix, pivotButton=style.pivotButton,)


    @property
    def applyProtection(self):
        return self.protection is not None or None


    @property
    def applyAlignment(self):
        return self.alignment is not None or None


class CellStyleList(Serialisable):

    tagname = "cellXfs"

    __attrs__ = ("count",)

    count = Integer(allow_none=True)
    xf = Sequence(expected_type=CellStyle)
    alignment = Sequence(expected_type=Alignment)
    protection = Sequence(expected_type=Protection)

    __elements__ = ('xf',)

    def __init__(self,
                 count=None,
                 xf=(),
                ):
        self.xf = xf


    @property
    def count(self):
        return len(self.xf)


    def __getitem__(self, idx):
        try:
            return self.xf[idx]
        except IndexError:
            print((f"{idx} is out of range"))
        return self.xf[idx]


    def _to_array(self):
        """
        Extract protection and alignments, convert to style array
        """
        self.prots = IndexedList([Protection()])
        self.alignments = IndexedList([Alignment()])
        styles = [] # allow duplicates
        for xf in self.xf:
            style = xf.to_array()
            if xf.alignment is not None:
                style.alignmentId = self.alignments.add(xf.alignment)
            if xf.protection is not None:
                style.protectionId = self.prots.add(xf.protection)
            styles.append(style)
        return IndexedList(styles)
```
