## Supplementary software v0.2.1 for "Virtual control arms for paediatric myopia trials: external validation of axial-elongation models": colors.py

```
# Copyright (c) 2010-2024 openpyxl

import re
from openpyxl.compat import safe_string
from openpyxl.descriptors import (
    String,
    Bool,
    MinMax,
    Integer,
    Typed,
)
from openpyxl.descriptors.sequence import NestedSequence
from openpyxl.descriptors.serialisable import Serialisable

# Default Color Index as per 18.8.27 of ECMA Part 4
COLOR_INDEX = (
    '00000000', '00FFFFFF', '00FF0000', '0000FF00', '000000FF', #0-4
    '00FFFF00', '00FF00FF', '0000FFFF', '00000000', '00FFFFFF', #5-9
    '00FF0000', '0000FF00', '000000FF', '00FFFF00', '00FF00FF', #10-14
    '0000FFFF', '00800000', '00008000', '00000080', '00808000', #15-19
    '00800080', '00008080', '00C0C0C0', '00808080', '009999FF', #20-24
    '00993366', '00FFFFCC', '00CCFFFF', '00660066', '00FF8080', #25-29
    '000066CC', '00CCCCFF', '00000080', '00FF00FF', '00FFFF00', #30-34
    '0000FFFF', '00800080', '00800000', '00008080', '000000FF', #35-39
    '0000CCFF', '00CCFFFF', '00CCFFCC', '00FFFF99', '0099CCFF', #40-44
    '00FF99CC', '00CC99FF', '00FFCC99', '003366FF', '0033CCCC', #45-49
    '0099CC00', '00FFCC00', '00FF9900', '00FF6600', '00666699', #50-54
    '00969696', '00003366', '00339966', '00003300', '00333300', #55-59
    '00993300', '00993366', '00333399', '00333333',  #60-63
)
# indices 64 and 65 are reserved for the system foreground and background colours respectively

# Will remove these definitions in a future release
BLACK = COLOR_INDEX[0]
WHITE = COLOR_INDEX[1]
#RED = COLOR_INDEX[2]
#DARKRED = COLOR_INDEX[8]
BLUE = COLOR_INDEX[4]
#DARKBLUE = COLOR_INDEX[12]
#GREEN = COLOR_INDEX[3]
#DARKGREEN = COLOR_INDEX[9]
#YELLOW = COLOR_INDEX[5]
#DARKYELLOW = COLOR_INDEX[19]


aRGB_REGEX = re.compile("^([A-Fa-f0-9]{8}|[A-Fa-f0-9]{6})$")


class RGB(Typed):
    """
    Descriptor for aRGB values
    If not supplied alpha is 00
    """

    expected_type = str

    def __set__(self, instance, value):
        if not self.allow_none:
            m = aRGB_REGEX.match(value)
            if m is None:
                raise ValueError("Colors must be aRGB hex values")
            if len(value) == 6:
                value = "00" + value
        super().__set__(instance, value)


class Color(Serialisable):
    """Named colors for use in styles."""

    tagname = "color"

    rgb = RGB()
    indexed = Integer()
    auto = Bool()
    theme = Integer()
    tint = MinMax(min=-1, max=1, expected_type=float)
    type = String()


    def __init__(self, rgb=BLACK, indexed=None, auto=None, theme=None, tint=0.0, index=None, type='rgb'):
        if index is not None:
            indexed = index
        if indexed is not None:
            self.type = 'indexed'
            self.indexed = indexed
        elif theme is not None:
            self.type = 'theme'
            self.theme = theme
        elif auto is not None:
            self.type = 'auto'
            self.auto = auto
        else:
            self.rgb = rgb
            self.type = 'rgb'
        self.tint = tint

    @property
    def value(self):
        return getattr(self, self.type)

    @value.setter
    def value(self, value):
        setattr(self, self.type, value)

    def __iter__(self):
        attrs = [(self.type, self.value)]
        if self.tint != 0:
            attrs.append(('tint', self.tint))
        for k, v in attrs:
            yield k, safe_string(v)

    @property
    def index(self):
        # legacy
        return self.value


    def __add__(self, other):
        """
        Adding colours is undefined behaviour best do nothing
        """
        if not isinstance(other, Color):
            return super().__add__(other)
        return self


class ColorDescriptor(Typed):

    expected_type = Color

    def __set__(self, instance, value):
        if isinstance(value, str):
            value = Color(rgb=value)
        super().__set__(instance, value)


class RgbColor(Serialisable):

    tagname = "rgbColor"

    rgb = RGB()

    def __init__(self,
                 rgb=None,
                ):
        self.rgb = rgb


class ColorList(Serialisable):

    tagname = "colors"

    indexedColors = NestedSequence(expected_type=RgbColor)
    mruColors = NestedSequence(expected_type=Color)

    __elements__ = ('indexedColors', 'mruColors')

    def __init__(self,
                 indexedColors=(),
                 mruColors=(),
                ):
        self.indexedColors = indexedColors
        self.mruColors = mruColors


    def __bool__(self):
        return bool(self.indexedColors) or bool(self.mruColors)


    @property
    def index(self):
        return [val.rgb for val in self.indexedColors]
```
