## Supplementary software v0.2.1 for "Virtual control arms for paediatric myopia trials: external validation of axial-elongation models": differential.py

```
# Copyright (c) 2010-2024 openpyxl

from openpyxl.descriptors import (
    Typed,
    Sequence,
    Alias,
)
from openpyxl.descriptors.serialisable import Serialisable
from openpyxl.styles import (
    Font,
    Fill,
    Border,
    Alignment,
    Protection,
    )
from .numbers import NumberFormat


class DifferentialStyle(Serialisable):

    tagname = "dxf"

    __elements__ = ("font", "numFmt", "fill", "alignment", "border", "protection")

    font = Typed(expected_type=Font, allow_none=True)
    numFmt = Typed(expected_type=NumberFormat, allow_none=True)
    fill = Typed(expected_type=Fill, allow_none=True)
    alignment = Typed(expected_type=Alignment, allow_none=True)
    border = Typed(expected_type=Border, allow_none=True)
    protection = Typed(expected_type=Protection, allow_none=True)

    def __init__(self,
                 font=None,
                 numFmt=None,
                 fill=None,
                 alignment=None,
                 border=None,
                 protection=None,
                 extLst=None,
                ):
        self.font = font
        self.numFmt = numFmt
        self.fill = fill
        self.alignment = alignment
        self.border = border
        self.protection = protection
        self.extLst = extLst


class DifferentialStyleList(Serialisable):
    """
    Dedupable container for differential styles.
    """

    tagname = "dxfs"

    dxf = Sequence(expected_type=DifferentialStyle)
    styles = Alias("dxf")
    __attrs__ = ("count",)


    def __init__(self, dxf=(), count=None):
        self.dxf = dxf


    def append(self, dxf):
        """
        Check to see whether style already exists and append it if does not.
        """
        if not isinstance(dxf, DifferentialStyle):
            raise TypeError('expected ' + str(DifferentialStyle))
        if dxf in self.styles:
            return
        self.styles.append(dxf)


    def add(self, dxf):
        """
        Add a differential style and return its index
        """
        self.append(dxf)
        return self.styles.index(dxf)


    def __bool__(self):
        return bool(self.styles)


    def __getitem__(self, idx):
        return self.styles[idx]


    @property
    def count(self):
        return len(self.dxf)
```
