## Supplementary software v0.2.1 for "Virtual control arms for paediatric myopia trials: external validation of axial-elongation models": fills.py

```
# Copyright (c) 2010-2024 openpyxl

from openpyxl.descriptors import (
    Float,
    Set,
    Alias,
    NoneSet,
    Sequence,
    Integer,
    MinMax,
)
from openpyxl.descriptors.serialisable import Serialisable
from openpyxl.compat import safe_string

from .colors import ColorDescriptor, Color

from openpyxl.xml.functions import Element, localname
from openpyxl.xml.constants import SHEET_MAIN_NS


FILL_NONE = 'none'
FILL_SOLID = 'solid'
FILL_PATTERN_DARKDOWN = 'darkDown'
FILL_PATTERN_DARKGRAY = 'darkGray'
FILL_PATTERN_DARKGRID = 'darkGrid'
FILL_PATTERN_DARKHORIZONTAL = 'darkHorizontal'
FILL_PATTERN_DARKTRELLIS = 'darkTrellis'
FILL_PATTERN_DARKUP = 'darkUp'
FILL_PATTERN_DARKVERTICAL = 'darkVertical'
FILL_PATTERN_GRAY0625 = 'gray0625'
FILL_PATTERN_GRAY125 = 'gray125'
FILL_PATTERN_LIGHTDOWN = 'lightDown'
FILL_PATTERN_LIGHTGRAY = 'lightGray'
FILL_PATTERN_LIGHTGRID = 'lightGrid'
FILL_PATTERN_LIGHTHORIZONTAL = 'lightHorizontal'
FILL_PATTERN_LIGHTTRELLIS = 'lightTrellis'
FILL_PATTERN_LIGHTUP = 'lightUp'
FILL_PATTERN_LIGHTVERTICAL = 'lightVertical'
FILL_PATTERN_MEDIUMGRAY = 'mediumGray'

fills = (FILL_SOLID, FILL_PATTERN_DARKDOWN, FILL_PATTERN_DARKGRAY,
         FILL_PATTERN_DARKGRID, FILL_PATTERN_DARKHORIZONTAL, FILL_PATTERN_DARKTRELLIS,
         FILL_PATTERN_DARKUP, FILL_PATTERN_DARKVERTICAL, FILL_PATTERN_GRAY0625,
         FILL_PATTERN_GRAY125, FILL_PATTERN_LIGHTDOWN, FILL_PATTERN_LIGHTGRAY,
         FILL_PATTERN_LIGHTGRID, FILL_PATTERN_LIGHTHORIZONTAL,
         FILL_PATTERN_LIGHTTRELLIS, FILL_PATTERN_LIGHTUP, FILL_PATTERN_LIGHTVERTICAL,
         FILL_PATTERN_MEDIUMGRAY)


class Fill(Serialisable):

    """Base class"""

    tagname = "fill"

    @classmethod
    def from_tree(cls, el):
        children = [c for c in el]
        if not children:
            return
        child = children[0]
        if "patternFill" in child.tag:
            return PatternFill._from_tree(child)
        return super(Fill, GradientFill).from_tree(child)


class PatternFill(Fill):
    """Area fill patterns for use in styles.
    Caution: if you do not specify a fill_type, other attributes will have
    no effect !"""

    tagname = "patternFill"

    __elements__ = ('fgColor', 'bgColor')

    patternType = NoneSet(values=fills)
    fill_type = Alias("patternType")
    fgColor = ColorDescriptor()
    start_color = Alias("fgColor")
    bgColor = ColorDescriptor()
    end_color = Alias("bgColor")

    def __init__(self, patternType=None, fgColor=Color(), bgColor=Color(),
                 fill_type=None, start_color=None, end_color=None):
        if fill_type is not None:
            patternType = fill_type
        self.patternType = patternType
        if start_color is not None:
            fgColor = start_color
        self.fgColor = fgColor
        if end_color is not None:
            bgColor = end_color
        self.bgColor = bgColor

    @classmethod
    def _from_tree(cls, el):
        attrib = dict(el.attrib)
        for child in el:
            desc = localname(child)
            attrib[desc] = Color.from_tree(child)
        return cls(**attrib)


    def to_tree(self, tagname=None, idx=None):
        parent = Element("fill")
        el = Element(self.tagname)
        if self.patternType is not None:
            el.set('patternType', self.patternType)
        for c in self.__elements__:
            value = getattr(self, c)
            if value != Color():
                el.append(value.to_tree(c))
        parent.append(el)
        return parent


DEFAULT_EMPTY_FILL = PatternFill()
DEFAULT_GRAY_FILL = PatternFill(patternType='gray125')


class Stop(Serialisable):

    tagname = "stop"

    position = MinMax(min=0, max=1)
    color = ColorDescriptor()

    def __init__(self, color, position):
        self.position = position
        self.color = color


def _assign_position(values):
    """
    Automatically assign positions if a list of colours is provided.

    It is not permitted to mix colours and stops
    """
    n_values = len(values)
    n_stops = sum(isinstance(value, Stop) for value in values)

    if n_stops == 0:
        interval = 1
        if n_values > 2:
            interval = 1 / (n_values - 1)
        values = [Stop(value, i * interval)
                  for i, value in enumerate(values)]

    elif n_stops < n_values:
        raise ValueError('Cannot interpret mix of Stops and Colors in GradientFill')

    pos = set()
    for stop in values:
        if stop.position in pos:
            raise ValueError("Duplicate position {0}".format(stop.position))
        pos.add(stop.position)

    return values


class StopList(Sequence):

    expected_type = Stop

    def __set__(self, obj, values):
        values = _assign_position(values)
        super().__set__(obj, values)


class GradientFill(Fill):
    """Fill areas with gradient

    Two types of gradient fill are supported:

        - A type='linear' gradient interpolates colours between
          a set of specified Stops, across the length of an area.
          The gradient is left-to-right by default, but this
          orientation can be modified with the degree
          attribute.  A list of Colors can be provided instead
          and they will be positioned with equal distance between them.

        - A type='path' gradient applies a linear gradient from each
          edge of the area. Attributes top, right, bottom, left specify
          the extent of fill from the respective borders. Thus top="0.2"
          will fill the top 20% of the cell.

    """

    tagname = "gradientFill"

    type = Set(values=('linear', 'path'))
    fill_type = Alias("type")
    degree = Float()
    left = Float()
    right = Float()
    top = Float()
    bottom = Float()
    stop = StopList()


    def __init__(self, type="linear", degree=0, left=0, right=0, top=0,
                 bottom=0, stop=()):
        self.degree = degree
        self.left = left
        self.right = right
        self.top = top
        self.bottom = bottom
        self.stop = stop
        self.type = type


    def __iter__(self):
        for attr in self.__attrs__:
            value = getattr(self, attr)
            if value:
                yield attr, safe_string(value)


    def to_tree(self, tagname=None, namespace=None, idx=None):
        parent = Element("fill")
        el = super().to_tree()
        parent.append(el)
        return parent
```
