## Supplementary software v0.2.1 for "Virtual control arms for paediatric myopia trials: external validation of axial-elongation models": fonts.py

```
# Copyright (c) 2010-2024 openpyxl


from openpyxl.descriptors import (
    Alias,
    Sequence,
    Integer
)
from openpyxl.descriptors.serialisable import Serialisable

from openpyxl.descriptors.nested import (
    NestedValue,
    NestedBool,
    NestedNoneSet,
    NestedMinMax,
    NestedString,
    NestedInteger,
    NestedFloat,
)
from .colors import ColorDescriptor, Color, BLACK

from openpyxl.compat import safe_string
from openpyxl.xml.functions import Element, SubElement
from openpyxl.xml.constants import SHEET_MAIN_NS


def _no_value(tagname, value, namespace=None):
    if value:
        return Element(tagname, val=safe_string(value))


class Font(Serialisable):
    """Font options used in styles."""

    UNDERLINE_DOUBLE = 'double'
    UNDERLINE_DOUBLE_ACCOUNTING = 'doubleAccounting'
    UNDERLINE_SINGLE = 'single'
    UNDERLINE_SINGLE_ACCOUNTING = 'singleAccounting'

    name = NestedString(allow_none=True)
    charset = NestedInteger(allow_none=True)
    family = NestedMinMax(min=0, max=14, allow_none=True)
    sz = NestedFloat(allow_none=True)
    size = Alias("sz")
    b = NestedBool(to_tree=_no_value)
    bold = Alias("b")
    i = NestedBool(to_tree=_no_value)
    italic = Alias("i")
    strike = NestedBool(allow_none=True)
    strikethrough = Alias("strike")
    outline = NestedBool(allow_none=True)
    shadow = NestedBool(allow_none=True)
    condense = NestedBool(allow_none=True)
    extend = NestedBool(allow_none=True)
    u = NestedNoneSet(values=('single', 'double', 'singleAccounting',
                             'doubleAccounting'))
    underline = Alias("u")
    vertAlign = NestedNoneSet(values=('superscript', 'subscript', 'baseline'))
    color = ColorDescriptor(allow_none=True)
    scheme = NestedNoneSet(values=("major", "minor"))

    tagname = "font"

    __elements__ = ('name', 'charset', 'family', 'b', 'i', 'strike', 'outline',
                  'shadow', 'condense', 'color', 'extend', 'sz', 'u', 'vertAlign',
                  'scheme')


    def __init__(self, name=None, sz=None, b=None, i=None, charset=None,
                 u=None, strike=None, color=None, scheme=None, family=None, size=None,
                 bold=None, italic=None, strikethrough=None, underline=None,
                 vertAlign=None, outline=None, shadow=None, condense=None,
                 extend=None):
        self.name = name
        self.family = family
        if size is not None:
            sz = size
        self.sz = sz
        if bold is not None:
            b = bold
        self.b = b
        if italic is not None:
            i = italic
        self.i = i
        if underline is not None:
            u = underline
        self.u = u
        if strikethrough is not None:
            strike = strikethrough
        self.strike = strike
        self.color = color
        self.vertAlign = vertAlign
        self.charset = charset
        self.outline = outline
        self.shadow = shadow
        self.condense = condense
        self.extend = extend
        self.scheme = scheme


    @classmethod
    def from_tree(cls, node):
        """
        Set default value for underline if child element is present
        """
        underline = node.find("{%s}u" % SHEET_MAIN_NS)
        if underline is not None and underline.get('val') is None:
            underline.set("val", "single")
        return super().from_tree(node)


DEFAULT_FONT = Font(name="Calibri", sz=11, family=2, b=False, i=False,
                    color=Color(theme=1), scheme="minor")
```
