## Supplementary software v0.2.1 for "Virtual control arms for paediatric myopia trials: external validation of axial-elongation models": named_styles.py

```
# Copyright (c) 2010-2024 openpyxl

from openpyxl.compat import safe_string

from openpyxl.descriptors import (
    Typed,
    Integer,
    Bool,
    String,
    Sequence,
)
from openpyxl.descriptors.excel import ExtensionList
from openpyxl.descriptors.serialisable import Serialisable

from .fills import PatternFill, Fill
from .fonts import Font
from .borders import Border
from .alignment import Alignment
from .protection import Protection
from .numbers import (
    NumberFormatDescriptor,
    BUILTIN_FORMATS_MAX_SIZE,
    BUILTIN_FORMATS_REVERSE,
)
from .cell_style import (
    StyleArray,
    CellStyle,
)


class NamedStyle(Serialisable):

    """
    Named and editable styles
    """

    font = Typed(expected_type=Font)
    fill = Typed(expected_type=Fill)
    border = Typed(expected_type=Border)
    alignment = Typed(expected_type=Alignment)
    number_format = NumberFormatDescriptor()
    protection = Typed(expected_type=Protection)
    builtinId = Integer(allow_none=True)
    hidden = Bool(allow_none=True)
    name = String()
    _wb = None
    _style = StyleArray()


    def __init__(self,
                 name="Normal",
                 font=None,
                 fill=None,
                 border=None,
                 alignment=None,
                 number_format=None,
                 protection=None,
                 builtinId=None,
                 hidden=False,
                 ):
        self.name = name
        self.font = font or Font()
        self.fill = fill or PatternFill()
        self.border = border or Border()
        self.alignment = alignment or Alignment()
        self.number_format = number_format
        self.protection = protection or Protection()
        self.builtinId = builtinId
        self.hidden = hidden
        self._wb = None
        self._style = StyleArray()


    def __setattr__(self, attr, value):
        super().__setattr__(attr, value)
        if getattr(self, '_wb', None) and attr in (
           'font', 'fill', 'border', 'alignment', 'number_format', 'protection',
            ):
            self._recalculate()


    def __iter__(self):
        for key in ('name', 'builtinId', 'hidden', 'xfId'):
            value = getattr(self, key, None)
            if value is not None:
                yield key, safe_string(value)


    def bind(self, wb):
        """
        Bind a named style to a workbook
        """
        self._wb = wb
        self._recalculate()


    def _recalculate(self):
        self._style.fontId =  self._wb._fonts.add(self.font)
        self._style.borderId = self._wb._borders.add(self.border)
        self._style.fillId =  self._wb._fills.add(self.fill)
        self._style.protectionId = self._wb._protections.add(self.protection)
        self._style.alignmentId = self._wb._alignments.add(self.alignment)
        fmt = self.number_format
        if fmt in BUILTIN_FORMATS_REVERSE:
            fmt = BUILTIN_FORMATS_REVERSE[fmt]
        else:
            fmt = self._wb._number_formats.add(self.number_format) + (
                  BUILTIN_FORMATS_MAX_SIZE)
        self._style.numFmtId = fmt


    def as_tuple(self):
        """Return a style array representing the current style"""
        return self._style


    def as_xf(self):
        """
        Return equivalent XfStyle
        """
        xf = CellStyle.from_array(self._style)
        xf.xfId = None
        xf.pivotButton = None
        xf.quotePrefix = None
        if self.alignment != Alignment():
            xf.alignment = self.alignment
        if self.protection != Protection():
            xf.protection = self.protection
        return xf


    def as_name(self):
        """
        Return relevant named style

        """
        named = _NamedCellStyle(
            name=self.name,
            builtinId=self.builtinId,
            hidden=self.hidden,
            xfId=self._style.xfId
        )
        return named


class NamedStyleList(list):
    """
    Named styles are editable and can be applied to multiple objects

    As only the index is stored in referencing objects the order mus
    be preserved.

    Returns a list of NamedStyles
    """

    def __init__(self, iterable=()):
        """
        Allow a list of named styles to be passed in and index them.
        """

        for idx, s in enumerate(iterable, len(self)):
            s._style.xfId = idx
        super().__init__(iterable)


    @property
    def names(self):
        return [s.name for s in self]


    def __getitem__(self, key):
        if isinstance(key, int):
            return super().__getitem__(key)


        for idx, name in enumerate(self.names):
            if name == key:
                return self[idx]

        raise KeyError("No named style with the name{0} exists".format(key))

    def append(self, style):
        if not isinstance(style, NamedStyle):
            raise TypeError("""Only NamedStyle instances can be added""")
        elif style.name in self.names: # hotspot
            raise ValueError("""Style {0} exists already""".format(style.name))
        style._style.xfId = (len(self))
        super().append(style)


class _NamedCellStyle(Serialisable):

    """
    Pointer-based representation of named styles in XML
    xfId refers to the corresponding CellStyleXfs

    Not used in client code.
    """

    tagname = "cellStyle"

    name = String()
    xfId = Integer()
    builtinId = Integer(allow_none=True)
    iLevel = Integer(allow_none=True)
    hidden = Bool(allow_none=True)
    customBuiltin = Bool(allow_none=True)
    extLst = Typed(expected_type=ExtensionList, allow_none=True)

    __elements__ = ()


    def __init__(self,
                 name=None,
                 xfId=None,
                 builtinId=None,
                 iLevel=None,
                 hidden=None,
                 customBuiltin=None,
                 extLst=None,
                ):
        self.name = name
        self.xfId = xfId
        self.builtinId = builtinId
        self.iLevel = iLevel
        self.hidden = hidden
        self.customBuiltin = customBuiltin


class _NamedCellStyleList(Serialisable):
    """
    Container for named cell style objects

    Not used in client code
    """

    tagname = "cellStyles"

    count = Integer(allow_none=True)
    cellStyle = Sequence(expected_type=_NamedCellStyle)

    __attrs__ = ("count",)

    def __init__(self,
                 count=None,
                 cellStyle=(),
                ):
        self.cellStyle = cellStyle


    @property
    def count(self):
        return len(self.cellStyle)


    def remove_duplicates(self):
        """
        Some applications contain duplicate definitions either by name or
        referenced style.

        As the references are 0-based indices, styles are sorted by
        index.

        Returns a list of style references with duplicates removed
        """

        def sort_fn(v):
            return v.xfId

        styles = []
        names = set()
        ids = set()

        for ns in sorted(self.cellStyle, key=sort_fn):
            if ns.xfId in ids or ns.name in names: # skip duplicates
                continue
            ids.add(ns.xfId)
            names.add(ns.name)

            styles.append(ns)

        return styles
```
