## Supplementary software v0.2.1 for "Virtual control arms for paediatric myopia trials: external validation of axial-elongation models": numbers.py

```
# Copyright (c) 2010-2024 openpyxl

import re

from openpyxl.descriptors import (
    String,
    Sequence,
    Integer,
)
from openpyxl.descriptors.serialisable import Serialisable


BUILTIN_FORMATS = {
    0: 'General',
    1: '0',
    2: '0.00',
    3: '#,##0',
    4: '#,##0.00',
    5: '"$"#,##0_);("$"#,##0)',
    6: '"$"#,##0_);[Red]("$"#,##0)',
    7: '"$"#,##0.00_);("$"#,##0.00)',
    8: '"$"#,##0.00_);[Red]("$"#,##0.00)',
    9: '0%',
    10: '0.00%',
    11: '0.00E+00',
    12: '# ?/?',
    13: '# ??/??',
    14: 'mm-dd-yy',
    15: 'd-mmm-yy',
    16: 'd-mmm',
    17: 'mmm-yy',
    18: 'h:mm AM/PM',
    19: 'h:mm:ss AM/PM',
    20: 'h:mm',
    21: 'h:mm:ss',
    22: 'm/d/yy h:mm',

    37: '#,##0_);(#,##0)',
    38: '#,##0_);[Red](#,##0)',
    39: '#,##0.00_);(#,##0.00)',
    40: '#,##0.00_);[Red](#,##0.00)',

    41: r'_(* #,##0_);_(* \(#,##0\);_(* "-"_);_(@_)',
    42: r'_("$"* #,##0_);_("$"* \(#,##0\);_("$"* "-"_);_(@_)',
    43: r'_(* #,##0.00_);_(* \(#,##0.00\);_(* "-"??_);_(@_)',

    44: r'_("$"* #,##0.00_)_("$"* \(#,##0.00\)_("$"* "-"??_)_(@_)',
    45: 'mm:ss',
    46: '[h]:mm:ss',
    47: 'mmss.0',
    48: '##0.0E+0',
    49: '@', }

BUILTIN_FORMATS_MAX_SIZE = 164
BUILTIN_FORMATS_REVERSE = dict(
        [(value, key) for key, value in BUILTIN_FORMATS.items()])

FORMAT_GENERAL = BUILTIN_FORMATS[0]
FORMAT_TEXT = BUILTIN_FORMATS[49]
FORMAT_NUMBER = BUILTIN_FORMATS[1]
FORMAT_NUMBER_00 = BUILTIN_FORMATS[2]
FORMAT_NUMBER_COMMA_SEPARATED1 = BUILTIN_FORMATS[4]
FORMAT_NUMBER_COMMA_SEPARATED2 = '#,##0.00_-'
FORMAT_PERCENTAGE = BUILTIN_FORMATS[9]
FORMAT_PERCENTAGE_00 = BUILTIN_FORMATS[10]
FORMAT_DATE_YYYYMMDD2 = 'yyyy-mm-dd'
FORMAT_DATE_YYMMDD = 'yy-mm-dd'
FORMAT_DATE_DDMMYY = 'dd/mm/yy'
FORMAT_DATE_DMYSLASH = 'd/m/y'
FORMAT_DATE_DMYMINUS = 'd-m-y'
FORMAT_DATE_DMMINUS = 'd-m'
FORMAT_DATE_MYMINUS = 'm-y'
FORMAT_DATE_XLSX14 = BUILTIN_FORMATS[14]
FORMAT_DATE_XLSX15 = BUILTIN_FORMATS[15]
FORMAT_DATE_XLSX16 = BUILTIN_FORMATS[16]
FORMAT_DATE_XLSX17 = BUILTIN_FORMATS[17]
FORMAT_DATE_XLSX22 = BUILTIN_FORMATS[22]
FORMAT_DATE_DATETIME = 'yyyy-mm-dd h:mm:ss'
FORMAT_DATE_TIME1 = BUILTIN_FORMATS[18]
FORMAT_DATE_TIME2 = BUILTIN_FORMATS[19]
FORMAT_DATE_TIME3 = BUILTIN_FORMATS[20]
FORMAT_DATE_TIME4 = BUILTIN_FORMATS[21]
FORMAT_DATE_TIME5 = BUILTIN_FORMATS[45]
FORMAT_DATE_TIME6 = BUILTIN_FORMATS[21]
FORMAT_DATE_TIME7 = 'i:s.S'
FORMAT_DATE_TIME8 = 'h:mm:ss@'
FORMAT_DATE_TIMEDELTA = '[hh]:mm:ss'
FORMAT_DATE_YYMMDDSLASH = 'yy/mm/dd@'
FORMAT_CURRENCY_USD_SIMPLE = '"$"#,##0.00_-'
FORMAT_CURRENCY_USD = '$#,##0_-'
FORMAT_CURRENCY_EUR_SIMPLE = '[$EUR ]#,##0.00_-'


COLORS = r"\[(BLACK|BLUE|CYAN|GREEN|MAGENTA|RED|WHITE|YELLOW)\]"
LITERAL_GROUP = r'".*?"' # anything in quotes
LOCALE_GROUP = r'\[(?!hh?\]|mm?\]|ss?\])[^\]]*\]' # anything in square brackets, except hours or minutes or seconds
STRIP_RE = re.compile(f"{LITERAL_GROUP}|{LOCALE_GROUP}")
TIMEDELTA_RE = re.compile(r'\[hh?\](:mm(:ss(\.0*)?)?)?|\[mm?\](:ss(\.0*)?)?|\[ss?\](\.0*)?', re.I)


# Spec 18.8.31 numFmts
# +ve;-ve;zero;text

def is_date_format(fmt):
    if fmt is None:
        return False
    fmt = fmt.split(";")[0] # only look at the first format
    fmt = STRIP_RE.sub("", fmt) # ignore some formats
    return re.search(r"(?<![_\\])[dmhysDMHYS]", fmt) is not None


def is_timedelta_format(fmt):
    if fmt is None:
        return False
    fmt = fmt.split(";")[0] # only look at the first format
    return TIMEDELTA_RE.search(fmt) is not None


def is_datetime(fmt):
    """
    Return date, time or datetime
    """
    if not is_date_format(fmt):
        return

    DATE = TIME = False

    if any((x in fmt for x in 'dy')):
        DATE = True
    if any((x in fmt for x in 'hs')):
        TIME = True

    if DATE and TIME:
        return "datetime"
    if DATE:
        return "date"
    return "time"


def is_builtin(fmt):
    return fmt in BUILTIN_FORMATS.values()


def builtin_format_code(index):
    """Return one of the standard format codes by index."""
    try:
        fmt = BUILTIN_FORMATS[index]
    except KeyError:
        fmt = None
    return fmt


def builtin_format_id(fmt):
    """Return the id of a standard style."""
    return BUILTIN_FORMATS_REVERSE.get(fmt)


class NumberFormatDescriptor(String):

    def __set__(self, instance, value):
        if value is None:
            value = FORMAT_GENERAL
        super().__set__(instance, value)


class NumberFormat(Serialisable):

    numFmtId = Integer()
    formatCode = String()

    def __init__(self,
                 numFmtId=None,
                 formatCode=None,
                ):
        self.numFmtId = numFmtId
        self.formatCode = formatCode


class NumberFormatList(Serialisable):

    count = Integer(allow_none=True)
    numFmt = Sequence(expected_type=NumberFormat)

    __elements__ = ('numFmt',)
    __attrs__ = ("count",)

    def __init__(self,
                 count=None,
                 numFmt=(),
                ):
        self.numFmt = numFmt


    @property
    def count(self):
        return len(self.numFmt)


    def __getitem__(self, idx):
        return self.numFmt[idx]
```
