## Supplementary software v0.2.1 for "Virtual control arms for paediatric myopia trials: external validation of axial-elongation models": protection.py

```
# Copyright (c) 2010-2024 openpyxl

from openpyxl.descriptors import Bool
from openpyxl.descriptors.serialisable import Serialisable


class Protection(Serialisable):
    """Protection options for use in styles."""

    tagname = "protection"

    locked = Bool()
    hidden = Bool()

    def __init__(self, locked=True, hidden=False):
        self.locked = locked
        self.hidden = hidden
```
