## Supplementary software v0.2.1 for "Virtual control arms for paediatric myopia trials: external validation of axial-elongation models": proxy.py

```
# Copyright (c) 2010-2024 openpyxl

from copy import copy

from openpyxl.compat import deprecated


class StyleProxy:
    """
    Proxy formatting objects so that they cannot be altered
    """

    __slots__ = ('__target')

    def __init__(self, target):
        self.__target = target


    def __repr__(self):
        return repr(self.__target)


    def __getattr__(self, attr):
        return getattr(self.__target, attr)


    def __setattr__(self, attr, value):
        if attr != "_StyleProxy__target":
            raise AttributeError("Style objects are immutable and cannot be changed."
                                 "Reassign the style with a copy")
        super().__setattr__(attr, value)


    def __copy__(self):
        """
        Return a copy of the proxied object.
        """
        return copy(self.__target)


    def __add__(self, other):
        """
        Add proxied object to another instance and return the combined object
        """
        return self.__target + other


    @deprecated("Use copy(obj) or cell.obj = cell.obj + other")
    def copy(self, **kw):
        """Return a copy of the proxied object. Keyword args will be passed through"""
        cp = copy(self.__target)
        for k, v in kw.items():
            setattr(cp, k, v)
        return cp


    def __eq__(self, other):
        return self.__target == other


    def __ne__(self, other):
        return not self == other
```
