## Supplementary software v0.2.1 for "Virtual control arms for paediatric myopia trials: external validation of axial-elongation models": styleable.py

```
# Copyright (c) 2010-2024 openpyxl

from copy import copy

from .numbers import (
    BUILTIN_FORMATS,
    BUILTIN_FORMATS_MAX_SIZE,
    BUILTIN_FORMATS_REVERSE,
)
from .proxy import StyleProxy
from .cell_style import StyleArray
from .named_styles import NamedStyle
from .builtins import styles


class StyleDescriptor:

    def __init__(self, collection, key):
        self.collection = collection
        self.key = key

    def __set__(self, instance, value):
        coll = getattr(instance.parent.parent, self.collection)
        if not getattr(instance, "_style"):
            instance._style = StyleArray()
        setattr(instance._style, self.key, coll.add(value))


    def __get__(self, instance, cls):
        coll = getattr(instance.parent.parent, self.collection)
        if not getattr(instance, "_style"):
            instance._style = StyleArray()
        idx =  getattr(instance._style, self.key)
        return StyleProxy(coll[idx])


class NumberFormatDescriptor:

    key = "numFmtId"
    collection = '_number_formats'

    def __set__(self, instance, value):
        coll = getattr(instance.parent.parent, self.collection)
        if value in BUILTIN_FORMATS_REVERSE:
            idx = BUILTIN_FORMATS_REVERSE[value]
        else:
            idx = coll.add(value) + BUILTIN_FORMATS_MAX_SIZE

        if not getattr(instance, "_style"):
            instance._style = StyleArray()
        setattr(instance._style, self.key, idx)


    def __get__(self, instance, cls):
        if not getattr(instance, "_style"):
            instance._style = StyleArray()
        idx = getattr(instance._style, self.key)
        if idx < BUILTIN_FORMATS_MAX_SIZE:
            return BUILTIN_FORMATS.get(idx, "General")
        coll = getattr(instance.parent.parent, self.collection)
        return coll[idx - BUILTIN_FORMATS_MAX_SIZE]


class NamedStyleDescriptor:

    key = "xfId"
    collection = "_named_styles"


    def __set__(self, instance, value):
        if not getattr(instance, "_style"):
            instance._style = StyleArray()
        coll = getattr(instance.parent.parent, self.collection)
        if isinstance(value, NamedStyle):
            style = value
            if style not in coll:
                instance.parent.parent.add_named_style(style)
        elif value not in coll.names:
            if value in styles: # is it builtin?
                style = styles[value]
                if style not in coll:
                    instance.parent.parent.add_named_style(style)
            else:
                raise ValueError("{0} is not a known style".format(value))
        else:
            style = coll[value]
        instance._style = copy(style.as_tuple())


    def __get__(self, instance, cls):
        if not getattr(instance, "_style"):
            instance._style = StyleArray()
        idx = getattr(instance._style, self.key)
        coll = getattr(instance.parent.parent, self.collection)
        return coll.names[idx]


class StyleArrayDescriptor:

    def __init__(self, key):
        self.key = key

    def __set__(self, instance, value):
        if instance._style is None:
            instance._style = StyleArray()
        setattr(instance._style, self.key, value)


    def __get__(self, instance, cls):
        if instance._style is None:
            return False
        return bool(getattr(instance._style, self.key))


class StyleableObject:
    """
    Base class for styleble objects implementing proxy and lookup functions
    """

    font = StyleDescriptor('_fonts', "fontId")
    fill = StyleDescriptor('_fills', "fillId")
    border = StyleDescriptor('_borders', "borderId")
    number_format = NumberFormatDescriptor()
    protection = StyleDescriptor('_protections', "protectionId")
    alignment = StyleDescriptor('_alignments', "alignmentId")
    style = NamedStyleDescriptor()
    quotePrefix = StyleArrayDescriptor('quotePrefix')
    pivotButton = StyleArrayDescriptor('pivotButton')

    __slots__ = ('parent', '_style')

    def __init__(self, sheet, style_array=None):
        self.parent = sheet
        if style_array is not None:
            style_array = StyleArray(style_array)
        self._style = style_array


    @property
    def style_id(self):
        if self._style is None:
            self._style = StyleArray()
        return self.parent.parent._cell_styles.add(self._style)


    @property
    def has_style(self):
        if self._style is None:
            return False
        return any(self._style)
```
