## Supplementary software v0.2.1 for "Virtual control arms for paediatric myopia trials: external validation of axial-elongation models": stylesheet.py

```
# Copyright (c) 2010-2024 openpyxl

from warnings import warn

from openpyxl.descriptors.serialisable import Serialisable
from openpyxl.descriptors import (
    Typed,
)
from openpyxl.descriptors.sequence import NestedSequence
from openpyxl.descriptors.excel import ExtensionList
from openpyxl.utils.indexed_list import IndexedList
from openpyxl.xml.constants import ARC_STYLE, SHEET_MAIN_NS
from openpyxl.xml.functions import fromstring

from .builtins import styles
from .colors import ColorList
from .differential import DifferentialStyle
from .table import TableStyleList
from .borders import Border
from .fills import Fill
from .fonts import Font
from .numbers import (
    NumberFormatList,
    BUILTIN_FORMATS,
    BUILTIN_FORMATS_MAX_SIZE,
    BUILTIN_FORMATS_REVERSE,
    is_date_format,
    is_timedelta_format,
    builtin_format_code
)
from .named_styles import (
    _NamedCellStyleList,
    NamedStyleList,
    NamedStyle,
)
from .cell_style import CellStyle, CellStyleList


class Stylesheet(Serialisable):

    tagname = "styleSheet"

    numFmts = Typed(expected_type=NumberFormatList)
    fonts = NestedSequence(expected_type=Font, count=True)
    fills = NestedSequence(expected_type=Fill, count=True)
    borders = NestedSequence(expected_type=Border, count=True)
    cellStyleXfs = Typed(expected_type=CellStyleList)
    cellXfs = Typed(expected_type=CellStyleList)
    cellStyles = Typed(expected_type=_NamedCellStyleList)
    dxfs = NestedSequence(expected_type=DifferentialStyle, count=True)
    tableStyles = Typed(expected_type=TableStyleList, allow_none=True)
    colors = Typed(expected_type=ColorList, allow_none=True)
    extLst = Typed(expected_type=ExtensionList, allow_none=True)

    __elements__ = ('numFmts', 'fonts', 'fills', 'borders', 'cellStyleXfs',
                    'cellXfs', 'cellStyles', 'dxfs', 'tableStyles', 'colors')

    def __init__(self,
                 numFmts=None,
                 fonts=(),
                 fills=(),
                 borders=(),
                 cellStyleXfs=None,
                 cellXfs=None,
                 cellStyles=None,
                 dxfs=(),
                 tableStyles=None,
                 colors=None,
                 extLst=None,
                ):
        if numFmts is None:
            numFmts = NumberFormatList()
        self.numFmts = numFmts
        self.number_formats = IndexedList()
        self.fonts = fonts
        self.fills = fills
        self.borders = borders
        if cellStyleXfs is None:
            cellStyleXfs = CellStyleList()
        self.cellStyleXfs = cellStyleXfs
        if cellXfs is None:
            cellXfs = CellStyleList()
        self.cellXfs = cellXfs
        if cellStyles is None:
            cellStyles = _NamedCellStyleList()
        self.cellStyles = cellStyles

        self.dxfs = dxfs
        self.tableStyles = tableStyles
        self.colors = colors

        self.cell_styles = self.cellXfs._to_array()
        self.alignments = self.cellXfs.alignments
        self.protections = self.cellXfs.prots
        self._normalise_numbers()
        self.named_styles = self._merge_named_styles()


    @classmethod
    def from_tree(cls, node):
        # strip all attribs
        attrs = dict(node.attrib)
        for k in attrs:
            del node.attrib[k]
        return super().from_tree(node)


    def _merge_named_styles(self):
        """
        Merge named style names "cellStyles" with their associated styles
        "cellStyleXfs"
        """
        style_refs = self.cellStyles.remove_duplicates()
        from_ref = [self._expand_named_style(style_ref) for style_ref in style_refs]

        return NamedStyleList(from_ref)


    def _expand_named_style(self, style_ref):
        """
        Expand a named style reference element to a
        named style object by binding the relevant
        objects from the stylesheet
        """
        xf = self.cellStyleXfs[style_ref.xfId]
        named_style = NamedStyle(
            name=style_ref.name,
            hidden=style_ref.hidden,
            builtinId=style_ref.builtinId,
        )

        named_style.font = self.fonts[xf.fontId]
        named_style.fill = self.fills[xf.fillId]
        named_style.border = self.borders[xf.borderId]
        if xf.numFmtId < BUILTIN_FORMATS_MAX_SIZE:
            formats = BUILTIN_FORMATS
        else:
            formats = self.custom_formats

        if xf.numFmtId in formats:
            named_style.number_format = formats[xf.numFmtId]
        if xf.alignment:
            named_style.alignment = xf.alignment
        if xf.protection:
            named_style.protection = xf.protection

        return named_style


    def _split_named_styles(self, wb):
        """
        Convert NamedStyle into separate CellStyle and Xf objects

        """
        for  style in wb._named_styles:
            self.cellStyles.cellStyle.append(style.as_name())
            self.cellStyleXfs.xf.append(style.as_xf())


    @property
    def custom_formats(self):
        return dict([(n.numFmtId, n.formatCode) for n in self.numFmts.numFmt])


    def _normalise_numbers(self):
        """
        Rebase custom numFmtIds with a floor of 164 when reading stylesheet
        And index datetime formats
        """
        date_formats = set()
        timedelta_formats = set()
        custom = self.custom_formats
        formats = self.number_formats
        for idx, style in enumerate(self.cell_styles):
            if style.numFmtId in custom:
                fmt = custom[style.numFmtId]
                if fmt in BUILTIN_FORMATS_REVERSE: # remove builtins
                    style.numFmtId = BUILTIN_FORMATS_REVERSE[fmt]
                else:
                    style.numFmtId = formats.add(fmt) + BUILTIN_FORMATS_MAX_SIZE
            else:
                fmt = builtin_format_code(style.numFmtId)
            if is_date_format(fmt):
                # Create an index of which styles refer to datetimes
                date_formats.add(idx)
            if is_timedelta_format(fmt):
                # Create an index of which styles refer to timedeltas
                timedelta_formats.add(idx)
        self.date_formats = date_formats
        self.timedelta_formats = timedelta_formats


    def to_tree(self, tagname=None, idx=None, namespace=None):
        tree = super().to_tree(tagname, idx, namespace)
        tree.set("xmlns", SHEET_MAIN_NS)
        return tree


def apply_stylesheet(archive, wb):
    """
    Add styles to workbook if present
    """
    try:
        src = archive.read(ARC_STYLE)
    except KeyError:
        return wb

    node = fromstring(src)
    stylesheet = Stylesheet.from_tree(node)

    if stylesheet.cell_styles:

        wb._borders = IndexedList(stylesheet.borders)
        wb._fonts = IndexedList(stylesheet.fonts)
        wb._fills = IndexedList(stylesheet.fills)
        wb._differential_styles.styles = stylesheet.dxfs
        wb._number_formats = stylesheet.number_formats
        wb._protections = stylesheet.protections
        wb._alignments = stylesheet.alignments
        wb._table_styles = stylesheet.tableStyles

        # need to overwrite openpyxl defaults in case workbook has different ones
        wb._cell_styles = stylesheet.cell_styles
        wb._named_styles = stylesheet.named_styles
        wb._date_formats = stylesheet.date_formats
        wb._timedelta_formats = stylesheet.timedelta_formats

        for ns in wb._named_styles:
            ns.bind(wb)

    else:
        warn("Workbook contains no stylesheet, using openpyxl's defaults")

    if not wb._named_styles:
        normal = styles['Normal']
        wb.add_named_style(normal)
        warn("Workbook contains no default style, apply openpyxl's default")

    if stylesheet.colors is not None:
        wb._colors = stylesheet.colors.index


def write_stylesheet(wb):
    stylesheet = Stylesheet()
    stylesheet.fonts = wb._fonts
    stylesheet.fills = wb._fills
    stylesheet.borders = wb._borders
    stylesheet.dxfs = wb._differential_styles.styles
    stylesheet.colors = ColorList(indexedColors=wb._colors)

    from .numbers import NumberFormat
    fmts = []
    for idx, code in enumerate(wb._number_formats, BUILTIN_FORMATS_MAX_SIZE):
        fmt = NumberFormat(idx, code)
        fmts.append(fmt)

    stylesheet.numFmts.numFmt = fmts

    xfs = []
    for style in wb._cell_styles:
        xf = CellStyle.from_array(style)

        if style.alignmentId:
            xf.alignment = wb._alignments[style.alignmentId]

        if style.protectionId:
            xf.protection = wb._protections[style.protectionId]
        xfs.append(xf)
    stylesheet.cellXfs = CellStyleList(xf=xfs)

    stylesheet._split_named_styles(wb)
    stylesheet.tableStyles = wb._table_styles

    return stylesheet.to_tree()
```
