## Supplementary software v0.2.1 for "Virtual control arms for paediatric myopia trials: external validation of axial-elongation models": table.py

```
# Copyright (c) 2010-2024 openpyxl

from openpyxl.descriptors.serialisable import Serialisable
from openpyxl.descriptors import (
    Typed,
    Float,
    Bool,
    Set,
    Integer,
    NoneSet,
    String,
    Sequence
)

from .colors import Color


class TableStyleElement(Serialisable):

    tagname = "tableStyleElement"

    type = Set(values=(['wholeTable', 'headerRow', 'totalRow', 'firstColumn',
                        'lastColumn', 'firstRowStripe', 'secondRowStripe', 'firstColumnStripe',
                        'secondColumnStripe', 'firstHeaderCell', 'lastHeaderCell',
                        'firstTotalCell', 'lastTotalCell', 'firstSubtotalColumn',
                        'secondSubtotalColumn', 'thirdSubtotalColumn', 'firstSubtotalRow',
                        'secondSubtotalRow', 'thirdSubtotalRow', 'blankRow',
                        'firstColumnSubheading', 'secondColumnSubheading',
                        'thirdColumnSubheading', 'firstRowSubheading', 'secondRowSubheading',
                        'thirdRowSubheading', 'pageFieldLabels', 'pageFieldValues']))
    size = Integer(allow_none=True)
    dxfId = Integer(allow_none=True)

    def __init__(self,
                 type=None,
                 size=None,
                 dxfId=None,
                ):
        self.type = type
        self.size = size
        self.dxfId = dxfId


class TableStyle(Serialisable):

    tagname = "tableStyle"

    name = String()
    pivot = Bool(allow_none=True)
    table = Bool(allow_none=True)
    count = Integer(allow_none=True)
    tableStyleElement = Sequence(expected_type=TableStyleElement, allow_none=True)

    __elements__ = ('tableStyleElement',)

    def __init__(self,
                 name=None,
                 pivot=None,
                 table=None,
                 count=None,
                 tableStyleElement=(),
                ):
        self.name = name
        self.pivot = pivot
        self.table = table
        self.count = count
        self.tableStyleElement = tableStyleElement


class TableStyleList(Serialisable):

    tagname = "tableStyles"

    defaultTableStyle = String(allow_none=True)
    defaultPivotStyle = String(allow_none=True)
    tableStyle = Sequence(expected_type=TableStyle, allow_none=True)

    __elements__ = ('tableStyle',)
    __attrs__ = ("count", "defaultTableStyle", "defaultPivotStyle")

    def __init__(self,
                 count=None,
                 defaultTableStyle="TableStyleMedium9",
                 defaultPivotStyle="PivotStyleLight16",
                 tableStyle=(),
                ):
        self.defaultTableStyle = defaultTableStyle
        self.defaultPivotStyle = defaultPivotStyle
        self.tableStyle = tableStyle


    @property
    def count(self):
        return len(self.tableStyle)
```
