## Supplementary software v0.2.1 for "Virtual control arms for paediatric myopia trials: external validation of axial-elongation models": __init__.py

```
# Copyright (c) 2010-2024 openpyxl


from .cell import (
    absolute_coordinate,
    cols_from_range,
    column_index_from_string,
    coordinate_to_tuple,
    get_column_letter,
    get_column_interval,
    quote_sheetname,
    range_boundaries,
    range_to_tuple,
    rows_from_range,
)

from .formulas import FORMULAE
```
