## Supplementary software v0.2.1 for "Virtual control arms for paediatric myopia trials: external validation of axial-elongation models": bound_dictionary.py

```
# Copyright (c) 2010-2024 openpyxl

from collections import defaultdict


class BoundDictionary(defaultdict):
    """
    A default dictionary where elements are tightly coupled.

    The factory method is responsible for binding the parent object to the child.

    If a reference attribute is assigned then child objects will have the key assigned to this.

    Otherwise it's just a defaultdict.
    """

    def __init__(self, reference=None, *args, **kw):
        self.reference = reference
        super().__init__(*args, **kw)


    def __getitem__(self, key):
        value = super().__getitem__(key)
        if self.reference is not None:
            setattr(value, self.reference, key)
        return value
```
