## Supplementary software v0.2.1 for "Virtual control arms for paediatric myopia trials: external validation of axial-elongation models": cell.py

```
# Copyright (c) 2010-2024 openpyxl

"""
Collection of utilities used within the package and also available for client code
"""
from functools import lru_cache
from itertools import chain, product
from string import ascii_uppercase, digits
import re

from .exceptions import CellCoordinatesException

# constants
COORD_RE = re.compile(r'^[$]?([A-Za-z]{1,3})[$]?(\d+)$')
COL_RANGE = """[A-Z]{1,3}:[A-Z]{1,3}:"""
ROW_RANGE = r"""\d+:\d+:"""
RANGE_EXPR = r"""
[$]?(?P<min_col>[A-Za-z]{1,3})?
[$]?(?P<min_row>\d+)?
(:[$]?(?P<max_col>[A-Za-z]{1,3})?
[$]?(?P<max_row>\d+)?)?
"""
ABSOLUTE_RE = re.compile('^' + RANGE_EXPR +'$', re.VERBOSE)
SHEET_TITLE = r"""
(('(?P<quoted>([^']|'')*)')|(?P<notquoted>[^'^ ^!]*))!"""
SHEETRANGE_RE = re.compile("""{0}(?P<cells>{1})(?=,?)""".format(
    SHEET_TITLE, RANGE_EXPR), re.VERBOSE)


def get_column_interval(start, end):
    """
    Given the start and end columns, return all the columns in the series.

    The start and end columns can be either column letters or 1-based
    indexes.
    """
    if isinstance(start, str):
        start = column_index_from_string(start)
    if isinstance(end, str):
        end = column_index_from_string(end)
    return [get_column_letter(x) for x in range(start, end + 1)]


def coordinate_from_string(coord_string):
    """Convert a coordinate string like 'B12' to a tuple ('B', 12)"""
    match = COORD_RE.match(coord_string)
    if not match:
        msg = f"Invalid cell coordinates ({coord_string})"
        raise CellCoordinatesException(msg)
    column, row = match.groups()
    row = int(row)
    if not row:
        msg = f"There is no row 0 ({coord_string})"
        raise CellCoordinatesException(msg)
    return column, row


def absolute_coordinate(coord_string):
    """Convert a coordinate to an absolute coordinate string (B12 -> $B$12)"""
    m = ABSOLUTE_RE.match(coord_string)
    if not m:
        raise ValueError(f"{coord_string} is not a valid coordinate range")

    d = m.groupdict('')
    for k, v in d.items():
        if v:
            d[k] = f"${v}"

    if d['max_col'] or d['max_row']:
        fmt = "{min_col}{min_row}:{max_col}{max_row}"
    else:
        fmt = "{min_col}{min_row}"
    return fmt.format(**d)


__decimal_to_alpha = [""] + list(ascii_uppercase)

@lru_cache(maxsize=None)
def get_column_letter(col_idx):
    """
    Convert decimal column position to its ASCII (base 26) form.

    Because column indices are 1-based, strides are actually pow(26, n) + 26
    Hence, a correction is applied between pow(26, n) and pow(26, 2) + 26 to
    prevent and additional column letter being prepended

    "A" == 1 == pow(26, 0)
    "Z" == 26 == pow(26, 0) + 26 // decimal equivalent 10
    "AA" == 27 == pow(26, 1) + 1
    "ZZ" == 702 == pow(26, 2) + 26 // decimal equivalent 100
    """

    if not 1 <= col_idx <= 18278:
        raise ValueError("Invalid column index {0}".format(col_idx))

    result = []

    if col_idx < 26:
        return __decimal_to_alpha[col_idx]

    while col_idx:
        col_idx, remainder = divmod(col_idx, 26)
        result.insert(0, __decimal_to_alpha[remainder])
        if not remainder:
            col_idx -= 1
            result.insert(0, "Z")

    return "".join(result)


__alpha_to_decimal = {letter:pos for pos, letter in enumerate(ascii_uppercase, 1)}
__powers = (1, 26, 676)

@lru_cache(maxsize=None)
def column_index_from_string(col):
    """
    Convert ASCII column name (base 26) to decimal with 1-based index

    Characters represent descending multiples of powers of 26

    "AFZ" == 26 * pow(26, 0) + 6 * pow(26, 1) + 1 * pow(26, 2)
    """
    error_msg = f"'{col}' is not a valid column name. Column names are from A to ZZZ"
    if len(col) > 3:
        raise ValueError(error_msg)
    idx = 0
    col = reversed(col.upper())
    for letter, power in zip(col, __powers):
        try:
            pos = __alpha_to_decimal[letter]
        except KeyError:
            raise ValueError(error_msg)
        idx += pos * power
    if not 0 < idx < 18279:
        raise ValueError(error_msg)
    return idx


def range_boundaries(range_string):
    """
    Convert a range string into a tuple of boundaries:
    (min_col, min_row, max_col, max_row)
    Cell coordinates will be converted into a range with the cell at both end
    """
    msg = "{0} is not a valid coordinate or range".format(range_string)
    m = ABSOLUTE_RE.match(range_string)
    if not m:
        raise ValueError(msg)

    min_col, min_row, sep, max_col, max_row = m.groups()

    if sep:
        cols = min_col, max_col
        rows = min_row, max_row

        if not (
            all(cols + rows) or
            all(cols) and not any(rows) or
            all(rows) and not any(cols)
        ):
            raise ValueError(msg)

    if min_col is not None:
        min_col = column_index_from_string(min_col)

    if min_row is not None:
        min_row = int(min_row)

    if max_col is not None:
        max_col = column_index_from_string(max_col)
    else:
        max_col = min_col

    if max_row is not None:
        max_row = int(max_row)
    else:
        max_row = min_row

    return min_col, min_row, max_col, max_row


def rows_from_range(range_string):
    """
    Get individual addresses for every cell in a range.
    Yields one row at a time.
    """
    min_col, min_row, max_col, max_row = range_boundaries(range_string)
    rows = range(min_row, max_row + 1)
    cols = [get_column_letter(col) for col in range(min_col, max_col + 1)]
    for row in rows:
        yield tuple('{0}{1}'.format(col, row) for col in cols)


def cols_from_range(range_string):
    """
    Get individual addresses for every cell in a range.
    Yields one row at a time.
    """
    min_col, min_row, max_col, max_row = range_boundaries(range_string)
    rows = range(min_row, max_row+1)
    cols = (get_column_letter(col) for col in range(min_col, max_col+1))
    for col in cols:
        yield tuple('{0}{1}'.format(col, row) for row in rows)


def coordinate_to_tuple(coordinate):
    """
    Convert an Excel style coordinate to (row, column) tuple
    """
    for idx, c in enumerate(coordinate):
        if c in digits:
            break
    col = coordinate[:idx]
    row = coordinate[idx:]
    return int(row), column_index_from_string(col)


def range_to_tuple(range_string):
    """
    Convert a worksheet range to the sheetname and maximum and minimum
    coordinate indices
    """
    m = SHEETRANGE_RE.match(range_string)
    if m is None:
        raise ValueError("Value must be of the form sheetname!A1:E4")
    sheetname = m.group("quoted") or m.group("notquoted")
    cells = m.group("cells")
    boundaries = range_boundaries(cells)
    return sheetname, boundaries


def quote_sheetname(sheetname):
    """
    Add quotes around sheetnames if they contain spaces.
    """
    if "'" in sheetname:
        sheetname = sheetname.replace("'", "''")

    sheetname = u"'{0}'".format(sheetname)
    return sheetname
```
