## Supplementary software v0.2.1 for "Virtual control arms for paediatric myopia trials: external validation of axial-elongation models": dataframe.py

```
# Copyright (c) 2010-2024 openpyxl

from itertools import accumulate
import operator
import numpy
from openpyxl.compat.product import prod


def dataframe_to_rows(df, index=True, header=True):
    """
    Convert a Pandas dataframe into something suitable for passing into a worksheet.
    If index is True then the index will be included, starting one row below the header.
    If header is True then column headers will be included starting one column to the right.
    Formatting should be done by client code.
    """
    from pandas import Timestamp

    if header:
        if df.columns.nlevels > 1:
            rows = expand_index(df.columns, header)
        else:
            rows = [list(df.columns.values)]
        for row in rows:
            n = []
            for v in row:
                if isinstance(v, numpy.datetime64):
                    v = Timestamp(v)
                n.append(v)
            row = n
            if index:
                row = [None]*df.index.nlevels + row
            yield row

    if index:
        yield df.index.names

    expanded = ([v] for v in df.index)
    if df.index.nlevels > 1:
        expanded = expand_index(df.index)

    # Using the expanded index is preferable to df.itertuples(index=True) so that we have 'None' inserted where applicable
    for (df_index, row) in zip(expanded, df.itertuples(index=False)):
        row = list(row)
        if index:
            row = df_index + row
        yield row


def expand_index(index, header=False):
    """
    Expand axis or column Multiindex
    For columns use header = True
    For axes use header = False (default)
    """

    # For each element of the index, zip the members with the previous row
    # If the 2 elements of the zipped list do not match, we can insert the new value into the row
    # or if an earlier member was different, all later members should be added to the row
    values = list(index.values)
    previous_value = [None] * len(values[0])
    result = []

    for value in values:
        row = [None] * len(value)

        # Once there's a difference in member of an index with the prior index, we need to store all subsequent members in the row
        prior_change = False
        for idx, (current_index_member, previous_index_member) in enumerate(zip(value, previous_value)):

            if current_index_member != previous_index_member or prior_change:
                row[idx] = current_index_member
                prior_change = True

        previous_value = value

        # If this is for a row index, we're already returning a row so just yield
        if not header:
            yield row
        else:
            result.append(row)

    # If it's for a header, we need to transpose to get it in row order
    # Example: result = [['A', 'A'], [None, 'B']] -> [['A', None], ['A', 'B']]
    if header:
        result = numpy.array(result).transpose().tolist()
        for row in result:
            yield row
```
