## Supplementary software v0.2.1 for "Virtual control arms for paediatric myopia trials: external validation of axial-elongation models": datetime.py

```
# Copyright (c) 2010-2024 openpyxl

"""Manage Excel date weirdness."""

# Python stdlib imports
import datetime
from math import isnan
import re


# constants
MAC_EPOCH = datetime.datetime(1904, 1, 1)
WINDOWS_EPOCH = datetime.datetime(1899, 12, 30)
CALENDAR_WINDOWS_1900 = 2415018.5   # Julian date of WINDOWS_EPOCH
CALENDAR_MAC_1904 = 2416480.5       # Julian date of MAC_EPOCH
CALENDAR_WINDOWS_1900 = WINDOWS_EPOCH
CALENDAR_MAC_1904 = MAC_EPOCH
SECS_PER_DAY = 86400

ISO_FORMAT = '%Y-%m-%dT%H:%M:%SZ'
ISO_REGEX = re.compile(r'''
(?P<date>(?P<year>\d{4})-(?P<month>\d{2})-(?P<day>\d{2}))?T?
(?P<time>(?P<hour>\d{2}):(?P<minute>\d{2})(:(?P<second>\d{2})(?P<microsecond>\.\d{1,3})?)?)?Z?''',
                                       re.VERBOSE)
ISO_DURATION = re.compile(r'PT((?P<hours>\d+)H)?((?P<minutes>\d+)M)?((?P<seconds>\d+(\.\d{1,3})?)S)?')


def to_ISO8601(dt):
    """Convert from a datetime to a timestamp string."""
    if hasattr(dt, "microsecond") and dt.microsecond:
        return dt.isoformat(timespec="milliseconds")
    return dt.isoformat()


def from_ISO8601(formatted_string):
    """Convert from a timestamp string to a datetime object. According to
    18.17.4 in the specification the following ISO 8601 formats are
    supported.

    Dates B.1.1 and B.2.1
    Times B.1.2 and B.2.2
    Datetimes B.1.3 and B.2.3

    There is no concept of timedeltas in the specification, but Excel
    writes them (in strict OOXML mode), so these are also understood.
    """
    if not formatted_string:
        return None

    match = ISO_REGEX.match(formatted_string)
    if match and any(match.groups()):
        parts = match.groupdict(0)
        for key in ["year", "month", "day", "hour", "minute", "second"]:
            if parts[key]:
                parts[key] = int(parts[key])

        if parts["microsecond"]:
            parts["microsecond"] = int(float(parts['microsecond']) * 1_000_000)

        if not parts["date"]:
            dt = datetime.time(parts['hour'], parts['minute'], parts['second'], parts["microsecond"])
        elif not parts["time"]:
            dt = datetime.date(parts['year'], parts['month'], parts['day'])
        else:
            del parts["time"]
            del parts["date"]
            dt = datetime.datetime(**parts)
        return dt

    match = ISO_DURATION.match(formatted_string)
    if match and any(match.groups()):
        parts = match.groupdict(0)
        for key, val in parts.items():
            if val:
                parts[key] = float(val)
        return datetime.timedelta(**parts)

    raise ValueError("Invalid datetime value {}".format(formatted_string))


def to_excel(dt, epoch=WINDOWS_EPOCH):
    """Convert Python datetime to Excel serial"""
    if isinstance(dt, datetime.time):
        return time_to_days(dt)
    if isinstance(dt, datetime.timedelta):
        return timedelta_to_days(dt)
    if isnan(dt.year):  # Pandas supports Not a Date
        return

    if not hasattr(dt, "date"):
        dt = datetime.datetime.combine(dt, datetime.time())

    # rebase on epoch and adjust for < 1900-03-01
    days = (dt - epoch).days
    if 0 < days <= 60 and epoch == WINDOWS_EPOCH:
        days -= 1
    return days + time_to_days(dt)


def from_excel(value, epoch=WINDOWS_EPOCH, timedelta=False):
    """Convert Excel serial to Python datetime"""
    if value is None:
        return

    if timedelta:
        td = datetime.timedelta(days=value)
        if td.microseconds:
            # round to millisecond precision
            td = datetime.timedelta(seconds=td.total_seconds() // 1,
                                    microseconds=round(td.microseconds, -3))
        return td

    day, fraction = divmod(value, 1)
    diff = datetime.timedelta(milliseconds=round(fraction * SECS_PER_DAY * 1000))
    if 0 <= value < 1 and diff.days == 0:
        return days_to_time(diff)
    if 0 < value < 60 and epoch == WINDOWS_EPOCH:
        day += 1
    return epoch + datetime.timedelta(days=day) + diff


def time_to_days(value):
    """Convert a time value to fractions of day"""
    return (
        (value.hour * 3600)
        + (value.minute * 60)
        + value.second
        + value.microsecond / 10**6
        ) / SECS_PER_DAY


def timedelta_to_days(value):
    """Convert a timedelta value to fractions of a day"""
    return value.total_seconds() / SECS_PER_DAY


def days_to_time(value):
    mins, seconds = divmod(value.seconds, 60)
    hours, mins = divmod(mins, 60)
    return datetime.time(hours, mins, seconds, value.microseconds)
```
