## Supplementary software v0.2.1 for "Virtual control arms for paediatric myopia trials: external validation of axial-elongation models": escape.py

```
# Copyright (c) 2010-2024 openpyxl

"""
OOXML has non-standard escaping for characters < \031
"""

import re


def escape(value):
    r"""
    Convert ASCII < 31 to OOXML: \n == _x + hex(ord(\n)) + _
    """

    CHAR_REGEX = re.compile(r"[\001-\031]")

    def _sub(match):
        """
        Callback to escape chars
        """
        return "_x{:0>4x}_".format(ord(match.group(0)))

    return CHAR_REGEX.sub(_sub, value)


def unescape(value):
    r"""
    Convert escaped strings to ASCIII: _x000a_ == \n
    """


    ESCAPED_REGEX = re.compile("_x([0-9A-Fa-f]{4})_")

    def _sub(match):
        """
        Callback to unescape chars
        """
        return chr(int(match.group(1), 16))

    if "_x" in value:
        value = ESCAPED_REGEX.sub(_sub, value)

    return value
```
