## Supplementary software v0.2.1 for "Virtual control arms for paediatric myopia trials: external validation of axial-elongation models": exceptions.py

```
# Copyright (c) 2010-2024 openpyxl


"""Definitions for openpyxl shared exception classes."""


class CellCoordinatesException(Exception):
    """Error for converting between numeric and A1-style cell references."""


class IllegalCharacterError(Exception):
    """The data submitted which cannot be used directly in Excel files. It
    must be removed or escaped."""


class NamedRangeException(Exception):
    """Error for badly formatted named ranges."""


class SheetTitleException(Exception):
    """Error for bad sheet names."""


class InvalidFileException(Exception):
    """Error for trying to open a non-ooxml file."""


class ReadOnlyWorkbookException(Exception):
    """Error for trying to modify a read-only workbook"""


class WorkbookAlreadySaved(Exception):
    """Error when attempting to perform operations on a dump workbook
    while it has already been dumped once"""
```
