## Supplementary software v0.2.1 for "Virtual control arms for paediatric myopia trials: external validation of axial-elongation models": formulas.py

```
# Copyright (c) 2010-2024 openpyxl

"""
List of builtin formulae
"""

FORMULAE = ("CUBEKPIMEMBER", "CUBEMEMBER", "CUBEMEMBERPROPERTY", "CUBERANKEDMEMBER", "CUBESET", "CUBESETCOUNT", "CUBEVALUE", "DAVERAGE", "DCOUNT", "DCOUNTA", "DGET", "DMAX", "DMIN", "DPRODUCT", "DSTDEV", "DSTDEVP", "DSUM", "DVAR", "DVARP", "DATE", "DATEDIF", "DATEVALUE", "DAY", "DAYS360", "EDATE", "EOMONTH", "HOUR", "MINUTE", "MONTH", "NETWORKDAYS", "NETWORKDAYS.INTL", "NOW", "SECOND", "TIME", "TIMEVALUE", "TODAY", "WEEKDAY", "WEEKNUM", "WORKDAY", "WORKDAY.INTL", "YEAR", "YEARFRAC", "BESSELI", "BESSELJ", "BESSELK", "BESSELY", "BIN2DEC", "BIN2HEX", "BIN2OCT", "COMPLEX", "CONVERT", "DEC2BIN", "DEC2HEX", "DEC2OCT", "DELTA", "ERF", "ERFC", "GESTEP", "HEX2BIN", "HEX2DEC", "HEX2OCT", "IMABS", "IMAGINARY", "IMARGUMENT", "IMCONJUGATE", "IMCOS", "IMDIV", "IMEXP", "IMLN", "IMLOG10", "IMLOG2", "IMPOWER", "IMPRODUCT", "IMREAL", "IMSIN", "IMSQRT", "IMSUB", "IMSUM", "OCT2BIN", "OCT2DEC", "OCT2HEX", "ACCRINT", "ACCRINTM", "AMORDEGRC", "AMORLINC", "COUPDAYBS", "COUPDAYS", "COUPDAYSNC", "COUPNCD", "COUPNUM", "COUPPCD", "CUMIPMT", "CUMPRINC", "DB", "DDB", "DISC", "DOLLARDE", "DOLLARFR", "DURATION", "EFFECT", "FV", "FVSCHEDULE", "INTRATE", "IPMT", "IRR", "ISPMT", "MDURATION", "MIRR", "NOMINAL", "NPER", "NPV", "ODDFPRICE", "ODDFYIELD", "ODDLPRICE", "ODDLYIELD", "PMT", "PPMT", "PRICE", "PRICEDISC", "PRICEMAT", "PV", "RATE", "RECEIVED", "SLN", "SYD", "TBILLEQ", "TBILLPRICE", "TBILLYIELD", "VDB", "XIRR", "XNPV", "YIELD", "YIELDDISC", "YIELDMAT", "CELL", "ERROR.TYPE", "INFO", "ISBLANK", "ISERR", "ISERROR", "ISEVEN", "ISLOGICAL", "ISNA", "ISNONTEXT", "ISNUMBER", "ISODD", "ISREF", "ISTEXT", "N", "NA", "TYPE", "AND", "FALSE", "IF", "IFERROR", "NOT", "OR", "TRUE", "ADDRESS", "AREAS", "CHOOSE", "COLUMN", "COLUMNS", "GETPIVOTDATA", "HLOOKUP", "HYPERLINK", "INDEX", "INDIRECT", "LOOKUP", "MATCH", "OFFSET", "ROW", "ROWS", "RTD", "TRANSPOSE", "VLOOKUP", "ABS", "ACOS", "ACOSH", "ASIN", "ASINH", "ATAN", "ATAN2", "ATANH", "CEILING", "COMBIN", "COS", "COSH", "DEGREES", "ECMA.CEILING", "EVEN", "EXP", "FACT", "FACTDOUBLE", "FLOOR", "GCD", "INT", "ISO.CEILING", "LCM", "LN", "LOG", "LOG10", "MDETERM", "MINVERSE", "MMULT", "MOD", "MROUND", "MULTINOMIAL", "ODD", "PI", "POWER", "PRODUCT", "QUOTIENT", "RADIANS", "RAND", "RANDBETWEEN", "ROMAN", "ROUND", "ROUNDDOWN", "ROUNDUP", "SERIESSUM", "SIGN", "SIN", "SINH", "SQRT", "SQRTPI", "SUBTOTAL", "SUM", "SUMIF", "SUMIFS", "SUMPRODUCT", "SUMSQ", "SUMX2MY2", "SUMX2PY2", "SUMXMY2", "TAN", "TANH", "TRUNC", "AVEDEV", "AVERAGE", "AVERAGEA", "AVERAGEIF", "AVERAGEIFS", "BETADIST", "BETAINV", "BINOMDIST", "CHIDIST", "CHIINV", "CHITEST", "CONFIDENCE", "CORREL", "COUNT", "COUNTA", "COUNTBLANK", "COUNTIF", "COUNTIFS", "COVAR", "CRITBINOM", "DEVSQ", "EXPONDIST", "FDIST", "FINV", "FISHER", "FISHERINV", "FORECAST", "FREQUENCY", "FTEST", "GAMMADIST", "GAMMAINV", "GAMMALN", "GEOMEAN", "GROWTH", "HARMEAN", "HYPGEOMDIST", "INTERCEPT", "KURT", "LARGE", "LINEST", "LOGEST", "LOGINV", "LOGNORMDIST", "MAX", "MAXA", "MEDIAN", "MIN", "MINA", "MODE", "NEGBINOMDIST", "NORMDIST", "NORMINV", "NORMSDIST", "NORMSINV", "PEARSON", "PERCENTILE", "PERCENTRANK", "PERMUT", "POISSON", "PROB", "QUARTILE", "RANK", "RSQ", "SKEW", "SLOPE", "SMALL", "STANDARDIZE", "STDEV", "STDEVA", "STDEVP", "STDEVPA", "STEYX", "TDIST", "TINV", "TREND", "TRIMMEAN", "TTEST", "VAR", "VARA", "VARP", "VARPA", "WEIBULL", "ZTEST", "ASC", "BAHTTEXT", "CHAR", "CLEAN", "CODE", "CONCATENATE", "DOLLAR", "EXACT", "FIND", "FINDB", "FIXED", "JIS", "LEFT", "LEFTB", "LEN", "LENB", "LOWER", "MID", "MIDB", "PHONETIC", "PROPER", "REPLACE", "REPLACEB", "REPT", "RIGHT", "RIGHTB", "SEARCH", "SEARCHB", "SUBSTITUTE", "T", "TEXT", "TRIM", "UPPER", "VALUE")

FORMULAE = frozenset(FORMULAE)


from openpyxl.formula import Tokenizer


def validate(formula):
    """
    Utility function for checking whether a formula is syntactically correct
    """
    assert formula.startswith("=")
    formula = Tokenizer(formula)
    for t in formula.items:
        if t.type == "FUNC" and t.subtype == "OPEN":
            if not t.value.startswith("_xlfn.") and t.value[:-1] not in FORMULAE:
                raise ValueError(f"Unknown function {t.value} in {formula.formula}. The function may need a prefix")
```
