## Supplementary software v0.2.1 for "Virtual control arms for paediatric myopia trials: external validation of axial-elongation models": indexed_list.py

```
# Copyright (c) 2010-2024 openpyxl


class IndexedList(list):
    """
    List with optimised access by value
    Based on Alex Martelli's recipe

    http://code.activestate.com/recipes/52303-the-auxiliary-dictionary-idiom-for-sequences-with-/
    """

    _dict = {}

    def __init__(self, iterable=None):
        self.clean = True
        self._dict = {}
        if iterable is not None:
            self.clean = False
            for idx, val in enumerate(iterable):
                self._dict[val] = idx
                list.append(self, val)

    def _rebuild_dict(self):
        self._dict = {}
        idx = 0
        for value in self:
            if value not in self._dict:
                self._dict[value] = idx
                idx += 1
        self.clean = True

    def __contains__(self, value):
        if not self.clean:
            self._rebuild_dict()
        return value in self._dict

    def index(self, value):
        if value in self:
            return self._dict[value]
        raise ValueError

    def append(self, value):
        if value not in self._dict:
            self._dict[value] = len(self)
            list.append(self, value)

    def add(self, value):
        self.append(value)
        return self._dict[value]
```
