## Supplementary software v0.2.1 for "Virtual control arms for paediatric myopia trials: external validation of axial-elongation models": inference.py

```
# Copyright (c) 2010-2024 openpyxl

"""
Type inference functions
"""
import datetime
import re

from openpyxl.styles import numbers

PERCENT_REGEX = re.compile(r'^(?P<number>\-?[0-9]*\.?[0-9]*\s?)\%$')
TIME_REGEX = re.compile(r"""
^(?: # HH:MM and HH:MM:SS
(?P<hour>[0-1]{0,1}[0-9]{2}):
(?P<minute>[0-5][0-9]):?
(?P<second>[0-5][0-9])?$)
|
^(?: # MM:SS.
([0-5][0-9]):
([0-5][0-9])?\.
(?P<microsecond>\d{1,6}))
""", re.VERBOSE)
NUMBER_REGEX = re.compile(r'^-?([\d]|[\d]+\.[\d]*|\.[\d]+|[1-9][\d]+\.?[\d]*)((E|e)[-+]?[\d]+)?$')


def cast_numeric(value):
    """Explicitly convert a string to a numeric value"""
    if NUMBER_REGEX.match(value):
        try:
            return int(value)
        except ValueError:
            return float(value)


def cast_percentage(value):
    """Explicitly convert a string to numeric value and format as a
    percentage"""
    match = PERCENT_REGEX.match(value)
    if match:
        return float(match.group('number')) / 100


def cast_time(value):
    """Explicitly convert a string to a number and format as datetime or
    time"""
    match = TIME_REGEX.match(value)
    if match:
        if match.group("microsecond") is not None:
            value = value[:12]
            pattern = "%M:%S.%f"
            #fmt = numbers.FORMAT_DATE_TIME5
        elif match.group('second') is None:
            #fmt = numbers.FORMAT_DATE_TIME3
            pattern = "%H:%M"
        else:
            pattern = "%H:%M:%S"
            #fmt = numbers.FORMAT_DATE_TIME6
        value = datetime.datetime.strptime(value, pattern)
        return value.time()
```
