## Supplementary software v0.2.1 for "Virtual control arms for paediatric myopia trials: external validation of axial-elongation models": protection.py

```
# Copyright (c) 2010-2024 openpyxl


def hash_password(plaintext_password=''):
    """
    Create a password hash from a given string for protecting a worksheet
    only. This will not work for encrypting a workbook.

    This method is based on the algorithm provided by
    Daniel Rentz of OpenOffice and the PEAR package
    Spreadsheet_Excel_Writer by Xavier Noguer <xnoguer@rezebra.com>.
    See also http://blogs.msdn.com/b/ericwhite/archive/2008/02/23/the-legacy-hashing-algorithm-in-open-xml.aspx
    """
    password = 0x0000
    for idx, char in enumerate(plaintext_password, 1):
        value = ord(char) << idx
        rotated_bits = value >> 15
        value &= 0x7fff
        password ^= (value | rotated_bits)
    password ^= len(plaintext_password)
    password ^= 0xCE4B
    return str(hex(password)).upper()[2:]
```
