## Supplementary software v0.2.1 for "Virtual control arms for paediatric myopia trials: external validation of axial-elongation models": units.py

```
# Copyright (c) 2010-2024 openpyxl

import math


#constants

DEFAULT_ROW_HEIGHT = 15.  # Default row height measured in point size.
BASE_COL_WIDTH = 8 # in characters
DEFAULT_COLUMN_WIDTH = BASE_COL_WIDTH + 5
#  = baseColumnWidth + {margin padding (2 pixels on each side, totalling 4 pixels)} + {gridline (1pixel)}


DEFAULT_LEFT_MARGIN = 0.7 # in inches, = right margin
DEFAULT_TOP_MARGIN = 0.7874 # in inches = bottom margin
DEFAULT_HEADER = 0.3 # in inches


# Conversion functions
"""
From the ECMA Spec (4th Edition part 1)
Page setup: "Left Page Margin in inches" p. 1647

Docs from
http://startbigthinksmall.wordpress.com/2010/01/04/points-inches-and-emus-measuring-units-in-office-open-xml/

See also http://msdn.microsoft.com/en-us/library/dd560821(v=office.12).aspx

dxa: The main unit in OOXML is a twentieth of a point. Also called twips.
pt: point. In Excel there are 72 points to an inch
hp: half-points are used to specify font sizes. A font-size of 12pt equals 24 half points
pct: Half-points are used to specify font sizes. A font-size of 12pt equals 24 half points

EMU: English Metric Unit, EMUs are used for coordinates in vector-based
drawings and embedded pictures. One inch equates to 914400 EMUs and a
centimeter is 360000. For bitmaps the default resolution is 96 dpi (known as
PixelsPerInch in Excel). Spec p. 1122

For radial geometry Excel uses integer units of 1/60000th of a degree.
"""


def inch_to_dxa(value):
    """1 inch = 72 * 20 dxa"""
    return int(value * 20 * 72)

def dxa_to_inch(value):
    return value / 72 / 20


def dxa_to_cm(value):
    return 2.54 * dxa_to_inch(value)

def cm_to_dxa(value):
    emu = cm_to_EMU(value)
    inch = EMU_to_inch(emu)
    return inch_to_dxa(inch)


def pixels_to_EMU(value):
    """1 pixel = 9525 EMUs"""
    return int(value * 9525)

def EMU_to_pixels(value):
    return round(value / 9525)


def cm_to_EMU(value):
    """1 cm = 360000 EMUs"""
    return int(value * 360000)

def EMU_to_cm(value):
    return round(value / 360000, 4)


def inch_to_EMU(value):
    """1 inch = 914400 EMUs"""
    return int(value * 914400)

def EMU_to_inch(value):
    return round(value / 914400, 4)


def pixels_to_points(value, dpi=96):
    """96 dpi, 72i"""
    return value * 72 / dpi


def points_to_pixels(value, dpi=96):
    return int(math.ceil(value * dpi / 72))


def degrees_to_angle(value):
    """1 degree = 60000 angles"""
    return int(round(value * 60000))


def angle_to_degrees(value):
    return round(value / 60000, 2)


def short_color(color):
    """ format a color to its short size """
    if len(color) > 6:
        return color[2:]
    return color
```
