## Supplementary software v0.2.1 for "Virtual control arms for paediatric myopia trials: external validation of axial-elongation models": _writer.py

```
# Copyright (c) 2010-2024 openpyxl

"""Write the workbook global settings to the archive."""

from openpyxl.utils import quote_sheetname
from openpyxl.xml.constants import (
    ARC_APP,
    ARC_CORE,
    ARC_CUSTOM,
    ARC_WORKBOOK,
    PKG_REL_NS,
    CUSTOMUI_NS,
    ARC_ROOT_RELS,
)
from openpyxl.xml.functions import tostring, fromstring

from openpyxl.packaging.relationship import Relationship, RelationshipList
from openpyxl.workbook.defined_name import (
    DefinedName,
    DefinedNameList,
)
from openpyxl.workbook.external_reference import ExternalReference
from openpyxl.packaging.workbook import ChildSheet, WorkbookPackage, PivotCache
from openpyxl.workbook.properties import WorkbookProperties
from openpyxl.utils.datetime import CALENDAR_MAC_1904


def get_active_sheet(wb):
    """
    Return the index of the active sheet.
    If the sheet set to active is hidden return the next visible sheet or None
    """
    visible_sheets = [idx for idx, sheet in enumerate(wb._sheets) if sheet.sheet_state == "visible"]
    if not visible_sheets:
        raise IndexError("At least one sheet must be visible")

    idx = wb._active_sheet_index
    sheet = wb.active
    if sheet and sheet.sheet_state == "visible":
        return idx

    for idx in visible_sheets[idx:]:
        wb.active = idx
        return idx

    return None


class WorkbookWriter:

    def __init__(self, wb):
        self.wb = wb
        self.rels = RelationshipList()
        self.package = WorkbookPackage()
        self.package.workbookProtection = wb.security
        self.package.calcPr = wb.calculation


    def write_properties(self):

        props = WorkbookProperties() # needs a mapping to the workbook for preservation
        if self.wb.code_name is not None:
            props.codeName = self.wb.code_name
        if self.wb.excel_base_date == CALENDAR_MAC_1904:
            props.date1904 = True
        self.package.workbookPr = props


    def write_worksheets(self):
        for idx, sheet in enumerate(self.wb._sheets, 1):
            sheet_node = ChildSheet(name=sheet.title, sheetId=idx, id="rId{0}".format(idx))
            rel = Relationship(type=sheet._rel_type, Target=sheet.path)
            self.rels.append(rel)

            if not sheet.sheet_state == 'visible':
                if len(self.wb._sheets) == 1:
                    raise ValueError("The only worksheet of a workbook cannot be hidden")
                sheet_node.state = sheet.sheet_state
            self.package.sheets.append(sheet_node)


    def write_refs(self):
        for link in self.wb._external_links:
            # need to match a counter with a workbook's relations
            rId = len(self.wb.rels) + 1
            rel = Relationship(type=link._rel_type, Target=link.path)
            self.rels.append(rel)
            ext = ExternalReference(id=rel.id)
            self.package.externalReferences.append(ext)


    def write_names(self):
        defined_names = list(self.wb.defined_names.values())

        for idx, sheet in enumerate(self.wb.worksheets):
            quoted = quote_sheetname(sheet.title)

            # local names
            if sheet.defined_names:
                names = sheet.defined_names.values()
                for n in names:
                    n.localSheetId = idx
                defined_names.extend(names)

            if sheet.auto_filter:
                name = DefinedName(name='_FilterDatabase', localSheetId=idx, hidden=True)
                name.value = f"{quoted}!{sheet.auto_filter}"
                defined_names.append(name)

            if sheet.print_titles:
                name = DefinedName(name="Print_Titles", localSheetId=idx)
                name.value = sheet.print_titles
                defined_names.append(name)

            if sheet.print_area:
                name = DefinedName(name="Print_Area", localSheetId=idx)
                name.value = sheet.print_area
                defined_names.append(name)

        self.package.definedNames = DefinedNameList(definedName=defined_names)


    def write_pivots(self):
        pivot_caches = set()
        for pivot in self.wb._pivots:
            if pivot.cache not in pivot_caches:
                pivot_caches.add(pivot.cache)
                c = PivotCache(cacheId=pivot.cacheId)
                self.package.pivotCaches.append(c)
                rel = Relationship(Type=pivot.cache.rel_type, Target=pivot.cache.path)
                self.rels.append(rel)
                c.id = rel.id
        #self.wb._pivots = [] # reset


    def write_views(self):
        active = get_active_sheet(self.wb)
        if self.wb.views:
            self.wb.views[0].activeTab = active
        self.package.bookViews = self.wb.views


    def write(self):
        """Write the core workbook xml."""

        self.write_properties()
        self.write_worksheets()
        self.write_names()
        self.write_pivots()
        self.write_views()
        self.write_refs()

        return tostring(self.package.to_tree())


    def write_rels(self):
        """Write the workbook relationships xml."""

        styles =  Relationship(type='styles', Target='styles.xml')
        self.rels.append(styles)

        theme =  Relationship(type='theme', Target='theme/theme1.xml')
        self.rels.append(theme)

        if self.wb.vba_archive:
            vba =  Relationship(type='', Target='vbaProject.bin')
            vba.Type ='http://schemas.microsoft.com/office/2006/relationships/vbaProject'
            self.rels.append(vba)

        return tostring(self.rels.to_tree())


    def write_root_rels(self):
        """Write the package relationships"""

        rels = RelationshipList()

        rel = Relationship(type="officeDocument", Target=ARC_WORKBOOK)
        rels.append(rel)
        rel = Relationship(Type=f"{PKG_REL_NS}/metadata/core-properties", Target=ARC_CORE)
        rels.append(rel)

        rel = Relationship(type="extended-properties", Target=ARC_APP)
        rels.append(rel)

        if len(self.wb.custom_doc_props) >= 1:
            rel = Relationship(type="custom-properties", Target=ARC_CUSTOM)
            rels.append(rel)

        if self.wb.vba_archive is not None:
            # See if there was a customUI relation and reuse it
            xml = fromstring(self.wb.vba_archive.read(ARC_ROOT_RELS))
            root_rels = RelationshipList.from_tree(xml)
            for rel in root_rels.find(CUSTOMUI_NS):
                rels.append(rel)

        return tostring(rels.to_tree())
```
