## Supplementary software v0.2.1 for "Virtual control arms for paediatric myopia trials: external validation of axial-elongation models": child.py

```
# Copyright (c) 2010-2024 openpyxl

import re
import warnings

from openpyxl.worksheet.header_footer import HeaderFooter

"""
Base class for worksheets, chartsheets, etc. that can be added to workbooks
"""

INVALID_TITLE_REGEX = re.compile(r'[\\*?:/\[\]]')


def avoid_duplicate_name(names, value):
    """
    Naive check to see whether name already exists.
    If name does exist suggest a name using an incrementer
    Duplicates are case insensitive
    """
    # Check for an absolute match in which case we need to find an alternative
    match = [n for n in names if n.lower() == value.lower()]
    if match:
        names = u",".join(names)
        sheet_title_regex = re.compile(f'(?P<title>{re.escape(value)})(?P<count>\\d*),?', re.I)
        matches = sheet_title_regex.findall(names)
        if matches:
            # use name, but append with the next highest integer
            counts = [int(idx) for (t, idx) in matches if idx.isdigit()]
            highest = 0
            if counts:
                highest = max(counts)
            value = u"{0}{1}".format(value, highest + 1)
    return value


class _WorkbookChild:

    __title = ""
    _id = None
    _path = "{0}"
    _parent = None
    _default_title = "Sheet"

    def __init__(self, parent=None, title=None):
        self._parent = parent
        self.title = title or self._default_title
        self.HeaderFooter = HeaderFooter()


    def __repr__(self):
        return '<{0} "{1}">'.format(self.__class__.__name__, self.title)


    @property
    def parent(self):
        return self._parent


    @property
    def encoding(self):
        return self._parent.encoding


    @property
    def title(self):
        return self.__title


    @title.setter
    def title(self, value):
        """
        Set a sheet title, ensuring it is valid.
        Limited to 31 characters, no special characters.
        Duplicate titles will be incremented numerically
        """
        if not self._parent:
            return

        if not value:
            raise ValueError("Title must have at least one character")

        if hasattr(value, "decode"):
            if not isinstance(value, str):
                try:
                    value = value.decode("ascii")
                except UnicodeDecodeError:
                    raise ValueError("Worksheet titles must be str")

        m = INVALID_TITLE_REGEX.search(value)
        if m:
            msg = "Invalid character {0} found in sheet title".format(m.group(0))
            raise ValueError(msg)

        if self.title is not None and self.title != value:
            value = avoid_duplicate_name(self.parent.sheetnames, value)

        if len(value) > 31:
            warnings.warn("Title is more than 31 characters. Some applications may not be able to read the file")

        self.__title = value


    @property
    def oddHeader(self):
        return self.HeaderFooter.oddHeader


    @oddHeader.setter
    def oddHeader(self, value):
        self.HeaderFooter.oddHeader = value


    @property
    def oddFooter(self):
        return self.HeaderFooter.oddFooter


    @oddFooter.setter
    def oddFooter(self, value):
        self.HeaderFooter.oddFooter = value


    @property
    def evenHeader(self):
        return self.HeaderFooter.evenHeader


    @evenHeader.setter
    def evenHeader(self, value):
        self.HeaderFooter.evenHeader = value


    @property
    def evenFooter(self):
        return self.HeaderFooter.evenFooter


    @evenFooter.setter
    def evenFooter(self, value):
        self.HeaderFooter.evenFooter = value


    @property
    def firstHeader(self):
        return self.HeaderFooter.firstHeader


    @firstHeader.setter
    def firstHeader(self, value):
        self.HeaderFooter.firstHeader = value


    @property
    def firstFooter(self):
        return self.HeaderFooter.firstFooter


    @firstFooter.setter
    def firstFooter(self, value):
        self.HeaderFooter.firstFooter = value


    @property
    def path(self):
        return self._path.format(self._id)
```
