## Supplementary software v0.2.1 for "Virtual control arms for paediatric myopia trials: external validation of axial-elongation models": defined_name.py

```
# Copyright (c) 2010-2024 openpyxl

from collections import defaultdict
import re

from openpyxl.descriptors.serialisable import Serialisable
from openpyxl.descriptors import (
    Alias,
    String,
    Integer,
    Bool,
    Sequence,
    Descriptor,
)
from openpyxl.compat import safe_string
from openpyxl.formula import Tokenizer
from openpyxl.utils.cell import SHEETRANGE_RE

RESERVED = frozenset(["Print_Area", "Print_Titles", "Criteria",
                      "_FilterDatabase", "Extract", "Consolidate_Area",
                      "Sheet_Title"])

_names = "|".join(RESERVED)
RESERVED_REGEX = re.compile(r"^_xlnm\.(?P<name>{0})".format(_names))


class DefinedName(Serialisable):

    tagname = "definedName"

    name = String() # unique per workbook/worksheet
    comment = String(allow_none=True)
    customMenu = String(allow_none=True)
    description = String(allow_none=True)
    help = String(allow_none=True)
    statusBar = String(allow_none=True)
    localSheetId = Integer(allow_none=True)
    hidden = Bool(allow_none=True)
    function = Bool(allow_none=True)
    vbProcedure = Bool(allow_none=True)
    xlm = Bool(allow_none=True)
    functionGroupId = Integer(allow_none=True)
    shortcutKey = String(allow_none=True)
    publishToServer = Bool(allow_none=True)
    workbookParameter = Bool(allow_none=True)
    attr_text = Descriptor()
    value = Alias("attr_text")


    def __init__(self,
                 name=None,
                 comment=None,
                 customMenu=None,
                 description=None,
                 help=None,
                 statusBar=None,
                 localSheetId=None,
                 hidden=None,
                 function=None,
                 vbProcedure=None,
                 xlm=None,
                 functionGroupId=None,
                 shortcutKey=None,
                 publishToServer=None,
                 workbookParameter=None,
                 attr_text=None
                ):
        self.name = name
        self.comment = comment
        self.customMenu = customMenu
        self.description = description
        self.help = help
        self.statusBar = statusBar
        self.localSheetId = localSheetId
        self.hidden = hidden
        self.function = function
        self.vbProcedure = vbProcedure
        self.xlm = xlm
        self.functionGroupId = functionGroupId
        self.shortcutKey = shortcutKey
        self.publishToServer = publishToServer
        self.workbookParameter = workbookParameter
        self.attr_text = attr_text


    @property
    def type(self):
        tok = Tokenizer("=" + self.value)
        parsed = tok.items[0]
        if parsed.type == "OPERAND":
            return parsed.subtype
        return parsed.type


    @property
    def destinations(self):
        if self.type == "RANGE":
            tok = Tokenizer("=" + self.value)
            for part in tok.items:
                if part.subtype == "RANGE":
                    m = SHEETRANGE_RE.match(part.value)
                    sheetname = m.group('notquoted') or m.group('quoted')
                    yield sheetname, m.group('cells')


    @property
    def is_reserved(self):
        m = RESERVED_REGEX.match(self.name)
        if m:
            return m.group("name")


    @property
    def is_external(self):
        return re.compile(r"^\[\d+\].*").match(self.value) is not None


    def __iter__(self):
        for key in self.__attrs__:
            if key == "attr_text":
                continue
            v = getattr(self, key)
            if v is not None:
                if v in RESERVED:
                    v = "_xlnm." + v
                yield key, safe_string(v)


class DefinedNameDict(dict):

    """
    Utility class for storing defined names.
    Allows access by name and separation of global and scoped names
    """

    def __setitem__(self, key, value):
        if not isinstance(value, DefinedName):
            raise TypeError("Value must be a an instance of DefinedName")
        elif value.name != key:
            raise ValueError("Key must be the same as the name")
        super().__setitem__(key, value)


    def add(self, value):
        """
        Add names without worrying about key and name matching.
        """
        self[value.name] = value


class DefinedNameList(Serialisable):

    tagname = "definedNames"

    definedName = Sequence(expected_type=DefinedName)


    def __init__(self, definedName=()):
        self.definedName = definedName


    def by_sheet(self):
        """
        Break names down into sheet locals and globals
        """
        names = defaultdict(DefinedNameDict)
        for defn in self.definedName:
            if defn.localSheetId is None:
                if defn.name in ("_xlnm.Print_Titles", "_xlnm.Print_Area", "_xlnm._FilterDatabase"):
                    continue
                names["global"][defn.name] = defn
            else:
                sheet = int(defn.localSheetId)
                names[sheet][defn.name] = defn
        return names


    def _duplicate(self, defn):
        """
        Check for whether DefinedName with the same name and scope already
        exists
        """
        for d in self.definedName:
            if d.name == defn.name and d.localSheetId == defn.localSheetId:
                return True


    def __len__(self):
        return len(self.definedName)
```
