## Supplementary software v0.2.1 for "Virtual control arms for paediatric myopia trials: external validation of axial-elongation models": external.py

```
# Copyright (c) 2010-2024 openpyxl


from openpyxl.descriptors.serialisable import Serialisable
from openpyxl.descriptors import (
    Typed,
    String,
    Bool,
    Integer,
    NoneSet,
    Sequence,
)
from openpyxl.descriptors.excel import Relation
from openpyxl.descriptors.nested import NestedText
from openpyxl.descriptors.sequence import NestedSequence, ValueSequence

from openpyxl.packaging.relationship import (
    Relationship,
    get_rels_path,
    get_dependents
    )
from openpyxl.xml.constants import SHEET_MAIN_NS
from openpyxl.xml.functions import fromstring


"""Manage links to external Workbooks"""


class ExternalCell(Serialisable):

    r = String()
    t = NoneSet(values=(['b', 'd', 'n', 'e', 's', 'str', 'inlineStr']))
    vm = Integer(allow_none=True)
    v = NestedText(allow_none=True, expected_type=str)

    def __init__(self,
                 r=None,
                 t=None,
                 vm=None,
                 v=None,
                ):
        self.r = r
        self.t = t
        self.vm = vm
        self.v = v


class ExternalRow(Serialisable):

    r = Integer()
    cell = Sequence(expected_type=ExternalCell)

    __elements__ = ('cell',)

    def __init__(self,
                 r=(),
                 cell=None,
                ):
        self.r = r
        self.cell = cell


class ExternalSheetData(Serialisable):

    sheetId = Integer()
    refreshError = Bool(allow_none=True)
    row = Sequence(expected_type=ExternalRow)

    __elements__ = ('row',)

    def __init__(self,
                 sheetId=None,
                 refreshError=None,
                 row=(),
                ):
        self.sheetId = sheetId
        self.refreshError = refreshError
        self.row = row


class ExternalSheetDataSet(Serialisable):

    sheetData = Sequence(expected_type=ExternalSheetData, )

    __elements__ = ('sheetData',)

    def __init__(self,
                 sheetData=None,
                ):
        self.sheetData = sheetData


class ExternalSheetNames(Serialisable):

    sheetName = ValueSequence(expected_type=str)

    __elements__ = ('sheetName',)

    def __init__(self,
                 sheetName=(),
                ):
        self.sheetName = sheetName


class ExternalDefinedName(Serialisable):

    tagname = "definedName"

    name = String()
    refersTo = String(allow_none=True)
    sheetId = Integer(allow_none=True)

    def __init__(self,
                 name=None,
                 refersTo=None,
                 sheetId=None,
                ):
        self.name = name
        self.refersTo = refersTo
        self.sheetId = sheetId


class ExternalBook(Serialisable):

    tagname = "externalBook"

    sheetNames = Typed(expected_type=ExternalSheetNames, allow_none=True)
    definedNames = NestedSequence(expected_type=ExternalDefinedName)
    sheetDataSet = Typed(expected_type=ExternalSheetDataSet, allow_none=True)
    id = Relation()

    __elements__ = ('sheetNames', 'definedNames', 'sheetDataSet')

    def __init__(self,
                 sheetNames=None,
                 definedNames=(),
                 sheetDataSet=None,
                 id=None,
                ):
        self.sheetNames = sheetNames
        self.definedNames = definedNames
        self.sheetDataSet = sheetDataSet
        self.id = id


class ExternalLink(Serialisable):

    tagname = "externalLink"

    _id = None
    _path = "/xl/externalLinks/externalLink{0}.xml"
    _rel_type = "externalLink"
    mime_type = "application/vnd.openxmlformats-officedocument.spreadsheetml.externalLink+xml"

    externalBook = Typed(expected_type=ExternalBook, allow_none=True)
    file_link = Typed(expected_type=Relationship, allow_none=True) # link to external file

    __elements__ = ('externalBook', )

    def __init__(self,
                 externalBook=None,
                 ddeLink=None,
                 oleLink=None,
                 extLst=None,
                ):
        self.externalBook = externalBook
        # ignore other items for the moment.


    def to_tree(self):
        node = super().to_tree()
        node.set("xmlns", SHEET_MAIN_NS)
        return node


    @property
    def path(self):
        return self._path.format(self._id)


def read_external_link(archive, book_path):
    src = archive.read(book_path)
    node = fromstring(src)
    book = ExternalLink.from_tree(node)

    link_path = get_rels_path(book_path)
    deps = get_dependents(archive, link_path)
    book.file_link = deps[0]

    return book
```
