## Supplementary software v0.2.1 for "Virtual control arms for paediatric myopia trials: external validation of axial-elongation models": function_group.py

```
# Copyright (c) 2010-2024 openpyxl

from openpyxl.descriptors.serialisable import Serialisable
from openpyxl.descriptors import (
    Sequence,
    String,
    Integer,
)

class FunctionGroup(Serialisable):

    tagname = "functionGroup"

    name = String()

    def __init__(self,
                 name=None,
                ):
        self.name = name


class FunctionGroupList(Serialisable):

    tagname = "functionGroups"

    builtInGroupCount = Integer(allow_none=True)
    functionGroup = Sequence(expected_type=FunctionGroup, allow_none=True)

    __elements__ = ('functionGroup',)

    def __init__(self,
                 builtInGroupCount=16,
                 functionGroup=(),
                ):
        self.builtInGroupCount = builtInGroupCount
        self.functionGroup = functionGroup
```
