## Supplementary software v0.2.1 for "Virtual control arms for paediatric myopia trials: external validation of axial-elongation models": properties.py

```
# Copyright (c) 2010-2024 openpyxl

from openpyxl.descriptors.serialisable import Serialisable
from openpyxl.descriptors import (
    String,
    Float,
    Integer,
    Bool,
    NoneSet,
    Set,
)

from openpyxl.descriptors.excel import Guid


class WorkbookProperties(Serialisable):

    tagname = "workbookPr"

    date1904 = Bool(allow_none=True)
    dateCompatibility = Bool(allow_none=True)
    showObjects = NoneSet(values=(['all', 'placeholders']))
    showBorderUnselectedTables = Bool(allow_none=True)
    filterPrivacy = Bool(allow_none=True)
    promptedSolutions = Bool(allow_none=True)
    showInkAnnotation = Bool(allow_none=True)
    backupFile = Bool(allow_none=True)
    saveExternalLinkValues = Bool(allow_none=True)
    updateLinks = NoneSet(values=(['userSet', 'never', 'always']))
    codeName = String(allow_none=True)
    hidePivotFieldList = Bool(allow_none=True)
    showPivotChartFilter = Bool(allow_none=True)
    allowRefreshQuery = Bool(allow_none=True)
    publishItems = Bool(allow_none=True)
    checkCompatibility = Bool(allow_none=True)
    autoCompressPictures = Bool(allow_none=True)
    refreshAllConnections = Bool(allow_none=True)
    defaultThemeVersion = Integer(allow_none=True)

    def __init__(self,
                 date1904=None,
                 dateCompatibility=None,
                 showObjects=None,
                 showBorderUnselectedTables=None,
                 filterPrivacy=None,
                 promptedSolutions=None,
                 showInkAnnotation=None,
                 backupFile=None,
                 saveExternalLinkValues=None,
                 updateLinks=None,
                 codeName=None,
                 hidePivotFieldList=None,
                 showPivotChartFilter=None,
                 allowRefreshQuery=None,
                 publishItems=None,
                 checkCompatibility=None,
                 autoCompressPictures=None,
                 refreshAllConnections=None,
                 defaultThemeVersion=None,
                ):
        self.date1904 = date1904
        self.dateCompatibility = dateCompatibility
        self.showObjects = showObjects
        self.showBorderUnselectedTables = showBorderUnselectedTables
        self.filterPrivacy = filterPrivacy
        self.promptedSolutions = promptedSolutions
        self.showInkAnnotation = showInkAnnotation
        self.backupFile = backupFile
        self.saveExternalLinkValues = saveExternalLinkValues
        self.updateLinks = updateLinks
        self.codeName = codeName
        self.hidePivotFieldList = hidePivotFieldList
        self.showPivotChartFilter = showPivotChartFilter
        self.allowRefreshQuery = allowRefreshQuery
        self.publishItems = publishItems
        self.checkCompatibility = checkCompatibility
        self.autoCompressPictures = autoCompressPictures
        self.refreshAllConnections = refreshAllConnections
        self.defaultThemeVersion = defaultThemeVersion


class CalcProperties(Serialisable):

    tagname = "calcPr"

    calcId = Integer()
    calcMode = NoneSet(values=(['manual', 'auto', 'autoNoTable']))
    fullCalcOnLoad = Bool(allow_none=True)
    refMode = NoneSet(values=(['A1', 'R1C1']))
    iterate = Bool(allow_none=True)
    iterateCount = Integer(allow_none=True)
    iterateDelta = Float(allow_none=True)
    fullPrecision = Bool(allow_none=True)
    calcCompleted = Bool(allow_none=True)
    calcOnSave = Bool(allow_none=True)
    concurrentCalc = Bool(allow_none=True)
    concurrentManualCount = Integer(allow_none=True)
    forceFullCalc = Bool(allow_none=True)

    def __init__(self,
                 calcId=124519,
                 calcMode=None,
                 fullCalcOnLoad=True,
                 refMode=None,
                 iterate=None,
                 iterateCount=None,
                 iterateDelta=None,
                 fullPrecision=None,
                 calcCompleted=None,
                 calcOnSave=None,
                 concurrentCalc=None,
                 concurrentManualCount=None,
                 forceFullCalc=None,
                ):
        self.calcId = calcId
        self.calcMode = calcMode
        self.fullCalcOnLoad = fullCalcOnLoad
        self.refMode = refMode
        self.iterate = iterate
        self.iterateCount = iterateCount
        self.iterateDelta = iterateDelta
        self.fullPrecision = fullPrecision
        self.calcCompleted = calcCompleted
        self.calcOnSave = calcOnSave
        self.concurrentCalc = concurrentCalc
        self.concurrentManualCount = concurrentManualCount
        self.forceFullCalc = forceFullCalc


class FileVersion(Serialisable):

    tagname = "fileVersion"

    appName = String(allow_none=True)
    lastEdited = String(allow_none=True)
    lowestEdited = String(allow_none=True)
    rupBuild = String(allow_none=True)
    codeName = Guid(allow_none=True)

    def __init__(self,
                 appName=None,
                 lastEdited=None,
                 lowestEdited=None,
                 rupBuild=None,
                 codeName=None,
                ):
        self.appName = appName
        self.lastEdited = lastEdited
        self.lowestEdited = lowestEdited
        self.rupBuild = rupBuild
        self.codeName = codeName
```
