## Supplementary software v0.2.1 for "Virtual control arms for paediatric myopia trials: external validation of axial-elongation models": protection.py

```
# Copyright (c) 2010-2024 openpyxl

from openpyxl.descriptors.serialisable import Serialisable
from openpyxl.descriptors import (
    Alias,
    Typed,
    String,
    Float,
    Integer,
    Bool,
    NoneSet,
    Set,
)
from openpyxl.descriptors.excel import (
    ExtensionList,
    HexBinary,
    Guid,
    Relation,
    Base64Binary,
)
from openpyxl.utils.protection import hash_password


class WorkbookProtection(Serialisable):

    _workbook_password, _revisions_password = None, None

    tagname = "workbookPr"

    workbook_password = Alias("workbookPassword")
    workbookPasswordCharacterSet = String(allow_none=True)
    revision_password = Alias("revisionsPassword")
    revisionsPasswordCharacterSet = String(allow_none=True)
    lockStructure = Bool(allow_none=True)
    lock_structure = Alias("lockStructure")
    lockWindows = Bool(allow_none=True)
    lock_windows = Alias("lockWindows")
    lockRevision = Bool(allow_none=True)
    lock_revision = Alias("lockRevision")
    revisionsAlgorithmName = String(allow_none=True)
    revisionsHashValue = Base64Binary(allow_none=True)
    revisionsSaltValue = Base64Binary(allow_none=True)
    revisionsSpinCount = Integer(allow_none=True)
    workbookAlgorithmName = String(allow_none=True)
    workbookHashValue = Base64Binary(allow_none=True)
    workbookSaltValue = Base64Binary(allow_none=True)
    workbookSpinCount = Integer(allow_none=True)

    __attrs__ = ('workbookPassword', 'workbookPasswordCharacterSet', 'revisionsPassword',
                 'revisionsPasswordCharacterSet', 'lockStructure', 'lockWindows', 'lockRevision',
                 'revisionsAlgorithmName', 'revisionsHashValue', 'revisionsSaltValue',
                 'revisionsSpinCount', 'workbookAlgorithmName', 'workbookHashValue',
                 'workbookSaltValue', 'workbookSpinCount')

    def __init__(self,
                 workbookPassword=None,
                 workbookPasswordCharacterSet=None,
                 revisionsPassword=None,
                 revisionsPasswordCharacterSet=None,
                 lockStructure=None,
                 lockWindows=None,
                 lockRevision=None,
                 revisionsAlgorithmName=None,
                 revisionsHashValue=None,
                 revisionsSaltValue=None,
                 revisionsSpinCount=None,
                 workbookAlgorithmName=None,
                 workbookHashValue=None,
                 workbookSaltValue=None,
                 workbookSpinCount=None,
                ):
        if workbookPassword is not None:
            self.workbookPassword = workbookPassword
        self.workbookPasswordCharacterSet = workbookPasswordCharacterSet
        if revisionsPassword is not None:
            self.revisionsPassword = revisionsPassword
        self.revisionsPasswordCharacterSet = revisionsPasswordCharacterSet
        self.lockStructure = lockStructure
        self.lockWindows = lockWindows
        self.lockRevision = lockRevision
        self.revisionsAlgorithmName = revisionsAlgorithmName
        self.revisionsHashValue = revisionsHashValue
        self.revisionsSaltValue = revisionsSaltValue
        self.revisionsSpinCount = revisionsSpinCount
        self.workbookAlgorithmName = workbookAlgorithmName
        self.workbookHashValue = workbookHashValue
        self.workbookSaltValue = workbookSaltValue
        self.workbookSpinCount = workbookSpinCount

    def set_workbook_password(self, value='', already_hashed=False):
        """Set a password on this workbook."""
        if not already_hashed:
            value = hash_password(value)
        self._workbook_password = value

    @property
    def workbookPassword(self):
        """Return the workbook password value, regardless of hash."""
        return self._workbook_password

    @workbookPassword.setter
    def workbookPassword(self, value):
        """Set a workbook password directly, forcing a hash step."""
        self.set_workbook_password(value)

    def set_revisions_password(self, value='', already_hashed=False):
        """Set a revision password on this workbook."""
        if not already_hashed:
            value = hash_password(value)
        self._revisions_password = value

    @property
    def revisionsPassword(self):
        """Return the revisions password value, regardless of hash."""
        return self._revisions_password

    @revisionsPassword.setter
    def revisionsPassword(self, value):
        """Set a revisions password directly, forcing a hash step."""
        self.set_revisions_password(value)

    @classmethod
    def from_tree(cls, node):
        """Don't hash passwords when deserialising from XML"""
        self = super().from_tree(node)
        if self.workbookPassword:
            self.set_workbook_password(node.get('workbookPassword'), already_hashed=True)
        if self.revisionsPassword:
            self.set_revisions_password(node.get('revisionsPassword'), already_hashed=True)
        return self

# Backwards compatibility
DocumentSecurity = WorkbookProtection


class FileSharing(Serialisable):

    tagname = "fileSharing"

    readOnlyRecommended = Bool(allow_none=True)
    userName = String(allow_none=True)
    reservationPassword = HexBinary(allow_none=True)
    algorithmName = String(allow_none=True)
    hashValue = Base64Binary(allow_none=True)
    saltValue = Base64Binary(allow_none=True)
    spinCount = Integer(allow_none=True)

    def __init__(self,
                 readOnlyRecommended=None,
                 userName=None,
                 reservationPassword=None,
                 algorithmName=None,
                 hashValue=None,
                 saltValue=None,
                 spinCount=None,
                ):
        self.readOnlyRecommended = readOnlyRecommended
        self.userName = userName
        self.reservationPassword = reservationPassword
        self.algorithmName = algorithmName
        self.hashValue = hashValue
        self.saltValue = saltValue
        self.spinCount = spinCount
```
