## Supplementary software v0.2.1 for "Virtual control arms for paediatric myopia trials: external validation of axial-elongation models": smart_tags.py

```
# Copyright (c) 2010-2024 openpyxl

from openpyxl.descriptors.serialisable import Serialisable
from openpyxl.descriptors import (
    Sequence,
    String,
    Bool,
    NoneSet,

)

class SmartTag(Serialisable):

    tagname = "smartTagType"

    namespaceUri = String(allow_none=True)
    name = String(allow_none=True)
    url = String(allow_none=True)

    def __init__(self,
                 namespaceUri=None,
                 name=None,
                 url=None,
                ):
        self.namespaceUri = namespaceUri
        self.name = name
        self.url = url


class SmartTagList(Serialisable):

    tagname = "smartTagTypes"

    smartTagType = Sequence(expected_type=SmartTag, allow_none=True)

    __elements__ = ('smartTagType',)

    def __init__(self,
                 smartTagType=(),
                ):
        self.smartTagType = smartTagType


class SmartTagProperties(Serialisable):

    tagname = "smartTagPr"

    embed = Bool(allow_none=True)
    show = NoneSet(values=(['all', 'noIndicator']))

    def __init__(self,
                 embed=None,
                 show=None,
                ):
        self.embed = embed
        self.show = show
```
