## Supplementary software v0.2.1 for "Virtual control arms for paediatric myopia trials: external validation of axial-elongation models": views.py

```
# Copyright (c) 2010-2024 openpyxl

from openpyxl.descriptors.serialisable import Serialisable
from openpyxl.descriptors import (
    Typed,
    Sequence,
    String,
    Float,
    Integer,
    Bool,
    NoneSet,
    Set,
)
from openpyxl.descriptors.excel import (
    ExtensionList,
    Guid,
)


class BookView(Serialisable):

    tagname = "workbookView"

    visibility = NoneSet(values=(['visible', 'hidden', 'veryHidden']))
    minimized = Bool(allow_none=True)
    showHorizontalScroll = Bool(allow_none=True)
    showVerticalScroll = Bool(allow_none=True)
    showSheetTabs = Bool(allow_none=True)
    xWindow = Integer(allow_none=True)
    yWindow = Integer(allow_none=True)
    windowWidth = Integer(allow_none=True)
    windowHeight = Integer(allow_none=True)
    tabRatio = Integer(allow_none=True)
    firstSheet = Integer(allow_none=True)
    activeTab = Integer(allow_none=True)
    autoFilterDateGrouping = Bool(allow_none=True)
    extLst = Typed(expected_type=ExtensionList, allow_none=True)

    __elements__ = ()

    def __init__(self,
                 visibility="visible",
                 minimized=False,
                 showHorizontalScroll=True,
                 showVerticalScroll=True,
                 showSheetTabs=True,
                 xWindow=None,
                 yWindow=None,
                 windowWidth=None,
                 windowHeight=None,
                 tabRatio=600,
                 firstSheet=0,
                 activeTab=0,
                 autoFilterDateGrouping=True,
                 extLst=None,
                ):
        self.visibility = visibility
        self.minimized = minimized
        self.showHorizontalScroll = showHorizontalScroll
        self.showVerticalScroll = showVerticalScroll
        self.showSheetTabs = showSheetTabs
        self.xWindow = xWindow
        self.yWindow = yWindow
        self.windowWidth = windowWidth
        self.windowHeight = windowHeight
        self.tabRatio = tabRatio
        self.firstSheet = firstSheet
        self.activeTab = activeTab
        self.autoFilterDateGrouping = autoFilterDateGrouping


class CustomWorkbookView(Serialisable):

    tagname = "customWorkbookView"

    name = String()
    guid = Guid()
    autoUpdate = Bool(allow_none=True)
    mergeInterval = Integer(allow_none=True)
    changesSavedWin = Bool(allow_none=True)
    onlySync = Bool(allow_none=True)
    personalView = Bool(allow_none=True)
    includePrintSettings = Bool(allow_none=True)
    includeHiddenRowCol = Bool(allow_none=True)
    maximized = Bool(allow_none=True)
    minimized = Bool(allow_none=True)
    showHorizontalScroll = Bool(allow_none=True)
    showVerticalScroll = Bool(allow_none=True)
    showSheetTabs = Bool(allow_none=True)
    xWindow = Integer(allow_none=True)
    yWindow = Integer(allow_none=True)
    windowWidth = Integer()
    windowHeight = Integer()
    tabRatio = Integer(allow_none=True)
    activeSheetId = Integer()
    showFormulaBar = Bool(allow_none=True)
    showStatusbar = Bool(allow_none=True)
    showComments = NoneSet(values=(['commNone', 'commIndicator',
                                'commIndAndComment']))
    showObjects = NoneSet(values=(['all', 'placeholders']))
    extLst = Typed(expected_type=ExtensionList, allow_none=True)

    __elements__ = ()

    def __init__(self,
                 name=None,
                 guid=None,
                 autoUpdate=None,
                 mergeInterval=None,
                 changesSavedWin=None,
                 onlySync=None,
                 personalView=None,
                 includePrintSettings=None,
                 includeHiddenRowCol=None,
                 maximized=None,
                 minimized=None,
                 showHorizontalScroll=None,
                 showVerticalScroll=None,
                 showSheetTabs=None,
                 xWindow=None,
                 yWindow=None,
                 windowWidth=None,
                 windowHeight=None,
                 tabRatio=None,
                 activeSheetId=None,
                 showFormulaBar=None,
                 showStatusbar=None,
                 showComments="commIndicator",
                 showObjects="all",
                 extLst=None,
                ):
        self.name = name
        self.guid = guid
        self.autoUpdate = autoUpdate
        self.mergeInterval = mergeInterval
        self.changesSavedWin = changesSavedWin
        self.onlySync = onlySync
        self.personalView = personalView
        self.includePrintSettings = includePrintSettings
        self.includeHiddenRowCol = includeHiddenRowCol
        self.maximized = maximized
        self.minimized = minimized
        self.showHorizontalScroll = showHorizontalScroll
        self.showVerticalScroll = showVerticalScroll
        self.showSheetTabs = showSheetTabs
        self.xWindow = xWindow
        self.yWindow = yWindow
        self.windowWidth = windowWidth
        self.windowHeight = windowHeight
        self.tabRatio = tabRatio
        self.activeSheetId = activeSheetId
        self.showFormulaBar = showFormulaBar
        self.showStatusbar = showStatusbar
        self.showComments = showComments
        self.showObjects = showObjects
```
