## Supplementary software v0.2.1 for "Virtual control arms for paediatric myopia trials: external validation of axial-elongation models": web.py

```
# Copyright (c) 2010-2024 openpyxl

from openpyxl.descriptors.serialisable import Serialisable
from openpyxl.descriptors import (
    Typed,
    Sequence,
    String,
    Float,
    Integer,
    Bool,
    NoneSet,
)


class WebPublishObject(Serialisable):

    tagname = "webPublishingObject"

    id = Integer()
    divId = String()
    sourceObject = String(allow_none=True)
    destinationFile = String()
    title = String(allow_none=True)
    autoRepublish = Bool(allow_none=True)

    def __init__(self,
                 id=None,
                 divId=None,
                 sourceObject=None,
                 destinationFile=None,
                 title=None,
                 autoRepublish=None,
                ):
        self.id = id
        self.divId = divId
        self.sourceObject = sourceObject
        self.destinationFile = destinationFile
        self.title = title
        self.autoRepublish = autoRepublish


class WebPublishObjectList(Serialisable):

    tagname ="webPublishingObjects"

    count = Integer(allow_none=True)
    webPublishObject = Sequence(expected_type=WebPublishObject)

    __elements__ = ('webPublishObject',)

    def __init__(self,
                 count=None,
                 webPublishObject=(),
                ):
        self.webPublishObject = webPublishObject


    @property
    def count(self):
        return len(self.webPublishObject)


class WebPublishing(Serialisable):

    tagname = "webPublishing"

    css = Bool(allow_none=True)
    thicket = Bool(allow_none=True)
    longFileNames = Bool(allow_none=True)
    vml = Bool(allow_none=True)
    allowPng = Bool(allow_none=True)
    targetScreenSize = NoneSet(values=(['544x376', '640x480', '720x512', '800x600',
                                    '1024x768', '1152x882', '1152x900', '1280x1024', '1600x1200',
                                    '1800x1440', '1920x1200']))
    dpi = Integer(allow_none=True)
    codePage = Integer(allow_none=True)
    characterSet = String(allow_none=True)

    def __init__(self,
                 css=None,
                 thicket=None,
                 longFileNames=None,
                 vml=None,
                 allowPng=None,
                 targetScreenSize='800x600',
                 dpi=None,
                 codePage=None,
                 characterSet=None,
                ):
        self.css = css
        self.thicket = thicket
        self.longFileNames = longFileNames
        self.vml = vml
        self.allowPng = allowPng
        self.targetScreenSize = targetScreenSize
        self.dpi = dpi
        self.codePage = codePage
        self.characterSet = characterSet
```
