## Supplementary software v0.2.1 for "Virtual control arms for paediatric myopia trials: external validation of axial-elongation models": workbook.py

```
# Copyright (c) 2010-2024 openpyxl

"""Workbook is the top-level container for all document information."""
from copy import copy

from openpyxl.compat import deprecated
from openpyxl.worksheet.worksheet import Worksheet
from openpyxl.worksheet._read_only import ReadOnlyWorksheet
from openpyxl.worksheet._write_only import WriteOnlyWorksheet
from openpyxl.worksheet.copier import WorksheetCopy

from openpyxl.utils import quote_sheetname
from openpyxl.utils.indexed_list import IndexedList
from openpyxl.utils.datetime  import WINDOWS_EPOCH, MAC_EPOCH
from openpyxl.utils.exceptions import ReadOnlyWorkbookException

from openpyxl.writer.excel import save_workbook

from openpyxl.styles.cell_style import StyleArray
from openpyxl.styles.named_styles import NamedStyle
from openpyxl.styles.differential import DifferentialStyleList
from openpyxl.styles.alignment import Alignment
from openpyxl.styles.borders import DEFAULT_BORDER
from openpyxl.styles.fills import DEFAULT_EMPTY_FILL, DEFAULT_GRAY_FILL
from openpyxl.styles.fonts import DEFAULT_FONT
from openpyxl.styles.protection import Protection
from openpyxl.styles.colors import COLOR_INDEX
from openpyxl.styles.named_styles import NamedStyleList
from openpyxl.styles.table import TableStyleList

from openpyxl.chartsheet import Chartsheet
from .defined_name import DefinedName, DefinedNameDict
from openpyxl.packaging.core import DocumentProperties
from openpyxl.packaging.custom import CustomPropertyList
from openpyxl.packaging.relationship import RelationshipList
from .child import _WorkbookChild
from .protection import DocumentSecurity
from .properties import CalcProperties
from .views import BookView


from openpyxl.xml.constants import (
    XLSM,
    XLSX,
    XLTM,
    XLTX
)

INTEGER_TYPES = (int,)

class Workbook:
    """Workbook is the container for all other parts of the document."""

    _read_only = False
    _data_only = False
    template = False
    path = "/xl/workbook.xml"

    def __init__(self,
                 write_only=False,
                 iso_dates=False,
                 ):
        self._sheets = []
        self._pivots = []
        self._active_sheet_index = 0
        self.defined_names = DefinedNameDict()
        self._external_links = []
        self.properties = DocumentProperties()
        self.custom_doc_props = CustomPropertyList()
        self.security = DocumentSecurity()
        self.__write_only = write_only
        self.shared_strings = IndexedList()

        self._setup_styles()

        self.loaded_theme = None
        self.vba_archive = None
        self.is_template = False
        self.code_name = None
        self.epoch = WINDOWS_EPOCH
        self.encoding = "utf-8"
        self.iso_dates = iso_dates

        if not self.write_only:
            self._sheets.append(Worksheet(self))

        self.rels = RelationshipList()
        self.calculation = CalcProperties()
        self.views = [BookView()]


    def _setup_styles(self):
        """Bootstrap styles"""

        self._fonts = IndexedList()
        self._fonts.add(DEFAULT_FONT)

        self._alignments = IndexedList([Alignment()])

        self._borders = IndexedList()
        self._borders.add(DEFAULT_BORDER)

        self._fills = IndexedList()
        self._fills.add(DEFAULT_EMPTY_FILL)
        self._fills.add(DEFAULT_GRAY_FILL)

        self._number_formats = IndexedList()
        self._date_formats = {}
        self._timedelta_formats = {}

        self._protections = IndexedList([Protection()])

        self._colors = COLOR_INDEX
        self._cell_styles = IndexedList([StyleArray()])
        self._named_styles = NamedStyleList()
        self.add_named_style(NamedStyle(font=copy(DEFAULT_FONT), border=copy(DEFAULT_BORDER), builtinId=0))
        self._table_styles = TableStyleList()
        self._differential_styles = DifferentialStyleList()


    @property
    def epoch(self):
        if self._epoch == WINDOWS_EPOCH:
            return WINDOWS_EPOCH
        return MAC_EPOCH


    @epoch.setter
    def epoch(self, value):
        if value not in (WINDOWS_EPOCH, MAC_EPOCH):
            raise ValueError("The epoch must be either 1900 or 1904")
        self._epoch = value


    @property
    def read_only(self):
        return self._read_only

    @property
    def data_only(self):
        return self._data_only

    @property
    def write_only(self):
        return self.__write_only


    @property
    def excel_base_date(self):
        return self.epoch

    @property
    def active(self):
        """Get the currently active sheet or None

        :type: :class:`openpyxl.worksheet.worksheet.Worksheet`
        """
        try:
            return self._sheets[self._active_sheet_index]
        except IndexError:
            pass

    @active.setter
    def active(self, value):
        """Set the active sheet"""
        if not isinstance(value, (_WorkbookChild, INTEGER_TYPES)):
            raise TypeError("Value must be either a worksheet, chartsheet or numerical index")
        if isinstance(value, INTEGER_TYPES):
            self._active_sheet_index = value
            return
            #if self._sheets and 0 <= value < len(self._sheets):
                #value = self._sheets[value]
            #else:
                #raise ValueError("Sheet index is outside the range of possible values", value)
        if value not in self._sheets:
            raise ValueError("Worksheet is not in the workbook")
        if value.sheet_state != "visible":
            raise ValueError("Only visible sheets can be made active")

        idx = self._sheets.index(value)
        self._active_sheet_index = idx


    def create_sheet(self, title=None, index=None):
        """Create a worksheet (at an optional index).

        :param title: optional title of the sheet
        :type title: str
        :param index: optional position at which the sheet will be inserted
        :type index: int

        """
        if self.read_only:
            raise ReadOnlyWorkbookException('Cannot create new sheet in a read-only workbook')

        if self.write_only :
            new_ws = WriteOnlyWorksheet(parent=self, title=title)
        else:
            new_ws = Worksheet(parent=self, title=title)

        self._add_sheet(sheet=new_ws, index=index)
        return new_ws


    def _add_sheet(self, sheet, index=None):
        """Add an worksheet (at an optional index)."""

        if not isinstance(sheet, (Worksheet, WriteOnlyWorksheet, Chartsheet)):
            raise TypeError("Cannot be added to a workbook")

        if sheet.parent != self:
            raise ValueError("You cannot add worksheets from another workbook.")

        if index is None:
            self._sheets.append(sheet)
        else:
            self._sheets.insert(index, sheet)


    def move_sheet(self, sheet, offset=0):
        """
        Move a sheet or sheetname
        """
        if not isinstance(sheet, Worksheet):
            sheet = self[sheet]
        idx = self._sheets.index(sheet)
        del self._sheets[idx]
        new_pos = idx + offset
        self._sheets.insert(new_pos, sheet)


    def remove(self, worksheet):
        """Remove `worksheet` from this workbook."""
        idx = self._sheets.index(worksheet)
        self._sheets.remove(worksheet)


    @deprecated("Use wb.remove(worksheet) or del wb[sheetname]")
    def remove_sheet(self, worksheet):
        """Remove `worksheet` from this workbook."""
        self.remove(worksheet)


    def create_chartsheet(self, title=None, index=None):
        if self.read_only:
            raise ReadOnlyWorkbookException("Cannot create new sheet in a read-only workbook")
        cs = Chartsheet(parent=self, title=title)

        self._add_sheet(cs, index)
        return cs


    @deprecated("Use wb[sheetname]")
    def get_sheet_by_name(self, name):
        """Returns a worksheet by its name.

        :param name: the name of the worksheet to look for
        :type name: string

        """
        return self[name]

    def __contains__(self, key):
        return key in self.sheetnames


    def index(self, worksheet):
        """Return the index of a worksheet."""
        return self.worksheets.index(worksheet)


    @deprecated("Use wb.index(worksheet)")
    def get_index(self, worksheet):
        """Return the index of the worksheet."""
        return self.index(worksheet)

    def __getitem__(self, key):
        """Returns a worksheet by its name.

        :param name: the name of the worksheet to look for
        :type name: string

        """
        for sheet in self.worksheets + self.chartsheets:
            if sheet.title == key:
                return sheet
        raise KeyError("Worksheet {0} does not exist.".format(key))

    def __delitem__(self, key):
        sheet = self[key]
        self.remove(sheet)

    def __iter__(self):
        return iter(self.worksheets)


    @deprecated("Use wb.sheetnames")
    def get_sheet_names(self):
        return self.sheetnames

    @property
    def worksheets(self):
        """A list of sheets in this workbook

        :type: list of :class:`openpyxl.worksheet.worksheet.Worksheet`
        """
        return [s for s in self._sheets if isinstance(s, (Worksheet, ReadOnlyWorksheet, WriteOnlyWorksheet))]

    @property
    def chartsheets(self):
        """A list of Chartsheets in this workbook

        :type: list of :class:`openpyxl.chartsheet.chartsheet.Chartsheet`
        """
        return [s for s in self._sheets if isinstance(s, Chartsheet)]

    @property
    def sheetnames(self):
        """Returns the list of the names of worksheets in this workbook.

        Names are returned in the worksheets order.

        :type: list of strings

        """
        return [s.title for s in self._sheets]


    @deprecated("Assign scoped named ranges directly to worksheets or global ones to the workbook. Deprecated in 3.1")
    def create_named_range(self, name, worksheet=None, value=None, scope=None):
        """Create a new named_range on a worksheet

        """
        defn = DefinedName(name=name)
        if worksheet is not None:
            defn.value = "{0}!{1}".format(quote_sheetname(worksheet.title), value)
        else:
            defn.value = value

        self.defined_names[name] = defn


    def add_named_style(self, style):
        """
        Add a named style
        """
        self._named_styles.append(style)
        style.bind(self)


    @property
    def named_styles(self):
        """
        List available named styles
        """
        return self._named_styles.names


    @property
    def mime_type(self):
        """
        The mime type is determined by whether a workbook is a template or
        not and whether it contains macros or not. Excel requires the file
        extension to match but openpyxl does not enforce this.

        """
        ct = self.template and XLTX or XLSX
        if self.vba_archive:
            ct = self.template and XLTM or XLSM
        return ct


    def save(self, filename):
        """Save the current workbook under the given `filename`.
        Use this function instead of using an `ExcelWriter`.

        .. warning::
            When creating your workbook using `write_only` set to True,
            you will only be able to call this function once. Subsequent attempts to
            modify or save the file will raise an :class:`openpyxl.shared.exc.WorkbookAlreadySaved` exception.
        """
        if self.read_only:
            raise TypeError("""Workbook is read-only""")
        if self.write_only and not self.worksheets:
            self.create_sheet()
        save_workbook(self, filename)


    @property
    def style_names(self):
        """
        List of named styles
        """
        return [s.name for s in self._named_styles]


    def copy_worksheet(self, from_worksheet):
        """Copy an existing worksheet in the current workbook

        .. warning::
            This function cannot copy worksheets between workbooks.
            worksheets can only be copied within the workbook that they belong

        :param from_worksheet: the worksheet to be copied from
        :return: copy of the initial worksheet
        """
        if self.__write_only or self._read_only:
            raise ValueError("Cannot copy worksheets in read-only or write-only mode")

        new_title = u"{0} Copy".format(from_worksheet.title)
        to_worksheet = self.create_sheet(title=new_title)
        cp = WorksheetCopy(source_worksheet=from_worksheet, target_worksheet=to_worksheet)
        cp.copy_worksheet()
        return to_worksheet


    def close(self):
        """
        Close workbook file if open. Only affects read-only and write-only modes.
        """
        if hasattr(self, '_archive'):
            self._archive.close()


    def _duplicate_name(self, name):
        """
        Check for duplicate name in defined name list and table list of each worksheet.
        Names are not case sensitive.
        """
        name = name.lower()
        for sheet in self.worksheets:
            for t in sheet.tables:
                if name == t.lower():
                    return True

        if name in self.defined_names:
            return True
```
