## Supplementary software v0.2.1 for "Virtual control arms for paediatric myopia trials: external validation of axial-elongation models": _read_only.py

```
# Copyright (c) 2010-2024 openpyxl

""" Read worksheets on-demand
"""

from .worksheet import Worksheet
from openpyxl.cell.read_only import ReadOnlyCell, EMPTY_CELL
from openpyxl.utils import get_column_letter

from ._reader import WorkSheetParser
from openpyxl.workbook.defined_name import DefinedNameDict


def read_dimension(source):
    parser = WorkSheetParser(source, [])
    return parser.parse_dimensions()


class ReadOnlyWorksheet:

    _min_column = 1
    _min_row = 1
    _max_column = _max_row = None

    # from Standard Worksheet
    # Methods from Worksheet
    cell = Worksheet.cell
    iter_rows = Worksheet.iter_rows
    values = Worksheet.values
    rows = Worksheet.rows
    __getitem__ = Worksheet.__getitem__
    __iter__ = Worksheet.__iter__


    def __init__(self, parent_workbook, title, worksheet_path, shared_strings):
        self.parent = parent_workbook
        self.title = title
        self.sheet_state = 'visible'
        self._current_row = None
        self._worksheet_path = worksheet_path
        self._shared_strings = shared_strings
        self._get_size()
        self.defined_names = DefinedNameDict()


    def _get_size(self):
        src = self._get_source()
        parser = WorkSheetParser(src, [])
        dimensions = parser.parse_dimensions()
        src.close()
        if dimensions is not None:
            self._min_column, self._min_row, self._max_column, self._max_row = dimensions


    def _get_source(self):
        """Parse xml source on demand, must close after use"""
        return self.parent._archive.open(self._worksheet_path)


    def _cells_by_row(self, min_col, min_row, max_col, max_row, values_only=False):
        """
        The source worksheet file may have columns or rows missing.
        Missing cells will be created.
        """
        filler = EMPTY_CELL
        if values_only:
            filler = None

        max_col = max_col or self.max_column
        max_row = max_row or self.max_row
        empty_row = []
        if max_col is not None:
            empty_row = (filler,) * (max_col + 1 - min_col)

        counter = min_row
        idx = 1
        with self._get_source() as src:
            parser = WorkSheetParser(src,
                                     self._shared_strings,
                                     data_only=self.parent.data_only,
                                     epoch=self.parent.epoch,
                                     date_formats=self.parent._date_formats,
                                     timedelta_formats=self.parent._timedelta_formats)

            for idx, row in parser.parse():
                if max_row is not None and idx > max_row:
                    break

                # some rows are missing
                for _ in range(counter, idx):
                    counter += 1
                    yield empty_row

                # return cells from a row
                if counter <= idx:
                    row = self._get_row(row, min_col, max_col, values_only)
                    counter += 1
                    yield row

        if max_row is not None and max_row < idx:
            for _ in range(counter, max_row+1):
                yield empty_row


    def _get_row(self, row, min_col=1, max_col=None, values_only=False):
        """
        Make sure a row contains always the same number of cells or values
        """
        if not row and not max_col: # in case someone wants to force rows where there aren't any
            return ()

        max_col = max_col or  row[-1]['column']
        row_width = max_col + 1 - min_col

        new_row = [EMPTY_CELL] * row_width
        if values_only:
            new_row = [None] * row_width

        for cell in row:
            counter = cell['column']
            if min_col <= counter <= max_col:
                idx = counter - min_col # position in list of cells returned
                new_row[idx] = cell['value']
                if not values_only:
                    new_row[idx] = ReadOnlyCell(self, **cell)

        return tuple(new_row)


    def _get_cell(self, row, column):
        """Cells are returned by a generator which can be empty"""
        for row in self._cells_by_row(column, row, column, row):
            if row:
                return row[0]
        return EMPTY_CELL


    def calculate_dimension(self, force=False):
        if not all([self.max_column, self.max_row]):
            if force:
                self._calculate_dimension()
            else:
                raise ValueError("Worksheet is unsized, use calculate_dimension(force=True)")
        return f"{get_column_letter(self.min_column)}{self.min_row}:{get_column_letter(self.max_column)}{self.max_row}"


    def _calculate_dimension(self):
        """
        Loop through all the cells to get the size of a worksheet.
        Do this only if it is explicitly requested.
        """

        max_col = 0
        for r in self.rows:
            if not r:
                continue
            cell = r[-1]
            max_col = max(max_col, cell.column)

        self._max_row = cell.row
        self._max_column = max_col


    def reset_dimensions(self):
        """
        Remove worksheet dimensions if these are incorrect in the worksheet source.
        NB. This probably indicates a bug in the library or application that created
        the workbook.
        """
        self._max_row = self._max_column = None


    @property
    def min_row(self):
        return self._min_row


    @property
    def max_row(self):
        return self._max_row


    @property
    def min_column(self):
        return self._min_column


    @property
    def max_column(self):
        return self._max_column
```
