## Supplementary software v0.2.1 for "Virtual control arms for paediatric myopia trials: external validation of axial-elongation models": _reader.py

```
# Copyright (c) 2010-2024 openpyxl

"""Reader for a single worksheet."""
from copy import copy
from warnings import warn

# compatibility imports
from openpyxl.xml.functions import iterparse

# package imports
from openpyxl.cell import Cell, MergedCell
from openpyxl.cell.text import Text
from openpyxl.worksheet.dimensions import (
    ColumnDimension,
    RowDimension,
    SheetFormatProperties,
)

from openpyxl.xml.constants import (
    SHEET_MAIN_NS,
    EXT_TYPES,
)
from openpyxl.formatting.formatting import ConditionalFormatting
from openpyxl.formula.translate import Translator
from openpyxl.utils import (
    get_column_letter,
    coordinate_to_tuple,
    )
from openpyxl.utils.datetime import from_excel, from_ISO8601, WINDOWS_EPOCH
from openpyxl.descriptors.excel import ExtensionList
from openpyxl.cell.rich_text import CellRichText

from .formula import DataTableFormula, ArrayFormula
from .filters import AutoFilter
from .header_footer import HeaderFooter
from .hyperlink import HyperlinkList
from .merge import MergeCells
from .page import PageMargins, PrintOptions, PrintPageSetup
from .pagebreak import RowBreak, ColBreak
from .protection import SheetProtection
from .scenario import ScenarioList
from .views import SheetViewList
from .datavalidation import DataValidationList
from .table import TablePartList
from .properties import WorksheetProperties
from .dimensions import SheetDimension
from .related import Related


CELL_TAG = '{%s}c' % SHEET_MAIN_NS
VALUE_TAG = '{%s}v' % SHEET_MAIN_NS
FORMULA_TAG = '{%s}f' % SHEET_MAIN_NS
MERGE_TAG = '{%s}mergeCells' % SHEET_MAIN_NS
INLINE_STRING = "{%s}is" % SHEET_MAIN_NS
COL_TAG = '{%s}col' % SHEET_MAIN_NS
ROW_TAG = '{%s}row' % SHEET_MAIN_NS
CF_TAG = '{%s}conditionalFormatting' % SHEET_MAIN_NS
LEGACY_TAG = '{%s}legacyDrawing' % SHEET_MAIN_NS
PROT_TAG = '{%s}sheetProtection' % SHEET_MAIN_NS
EXT_TAG = "{%s}extLst" % SHEET_MAIN_NS
HYPERLINK_TAG = "{%s}hyperlinks" % SHEET_MAIN_NS
TABLE_TAG = "{%s}tableParts" % SHEET_MAIN_NS
PRINT_TAG = '{%s}printOptions' % SHEET_MAIN_NS
MARGINS_TAG = '{%s}pageMargins' % SHEET_MAIN_NS
PAGE_TAG = '{%s}pageSetup' % SHEET_MAIN_NS
HEADER_TAG = '{%s}headerFooter' % SHEET_MAIN_NS
FILTER_TAG = '{%s}autoFilter' % SHEET_MAIN_NS
VALIDATION_TAG = '{%s}dataValidations' % SHEET_MAIN_NS
PROPERTIES_TAG = '{%s}sheetPr' % SHEET_MAIN_NS
VIEWS_TAG = '{%s}sheetViews' % SHEET_MAIN_NS
FORMAT_TAG = '{%s}sheetFormatPr' % SHEET_MAIN_NS
ROW_BREAK_TAG = '{%s}rowBreaks' % SHEET_MAIN_NS
COL_BREAK_TAG = '{%s}colBreaks' % SHEET_MAIN_NS
SCENARIOS_TAG = '{%s}scenarios' % SHEET_MAIN_NS
DATA_TAG = '{%s}sheetData' % SHEET_MAIN_NS
DIMENSION_TAG = '{%s}dimension' % SHEET_MAIN_NS
CUSTOM_VIEWS_TAG = '{%s}customSheetViews' % SHEET_MAIN_NS


def _cast_number(value):
    "Convert numbers as string to an int or float"
    if "." in value or "E" in value or "e" in value:
        return float(value)
    return int(value)


def parse_richtext_string(element):
    """
    Parse inline string and preserve rich text formatting
    """
    value = CellRichText.from_tree(element) or ""
    if len(value) == 1 and isinstance(value[0], str):
        value = value[0]
    return value


class WorkSheetParser:

    def __init__(self, src, shared_strings, data_only=False,
                 epoch=WINDOWS_EPOCH, date_formats=set(),
                 timedelta_formats=set(), rich_text=False):
        self.min_row = self.min_col = None
        self.epoch = epoch
        self.source = src
        self.shared_strings = shared_strings
        self.data_only = data_only
        self.shared_formulae = {}
        self.row_counter = self.col_counter = 0
        self.tables = TablePartList()
        self.date_formats = date_formats
        self.timedelta_formats = timedelta_formats
        self.row_dimensions = {}
        self.column_dimensions = {}
        self.number_formats = []
        self.keep_vba = False
        self.hyperlinks = HyperlinkList()
        self.formatting = []
        self.legacy_drawing = None
        self.merged_cells = None
        self.row_breaks = RowBreak()
        self.col_breaks = ColBreak()
        self.rich_text = rich_text


    def parse(self):
        dispatcher = {
            COL_TAG: self.parse_column_dimensions,
            PROT_TAG: self.parse_sheet_protection,
            EXT_TAG: self.parse_extensions,
            CF_TAG: self.parse_formatting,
            LEGACY_TAG: self.parse_legacy,
            ROW_BREAK_TAG: self.parse_row_breaks,
            COL_BREAK_TAG: self.parse_col_breaks,
            CUSTOM_VIEWS_TAG: self.parse_custom_views,
                      }

        properties = {
            PRINT_TAG: ('print_options', PrintOptions),
            MARGINS_TAG: ('page_margins', PageMargins),
            PAGE_TAG: ('page_setup', PrintPageSetup),
            HEADER_TAG: ('HeaderFooter', HeaderFooter),
            FILTER_TAG: ('auto_filter', AutoFilter),
            VALIDATION_TAG: ('data_validations', DataValidationList),
            PROPERTIES_TAG: ('sheet_properties', WorksheetProperties),
            VIEWS_TAG: ('views', SheetViewList),
            FORMAT_TAG: ('sheet_format', SheetFormatProperties),
            SCENARIOS_TAG: ('scenarios', ScenarioList),
            TABLE_TAG: ('tables', TablePartList),
            HYPERLINK_TAG: ('hyperlinks', HyperlinkList),
            MERGE_TAG: ('merged_cells', MergeCells),

        }

        it = iterparse(self.source) # add a finaliser to close the source when this becomes possible

        for _, element in it:
            tag_name = element.tag
            if tag_name in dispatcher:
                dispatcher[tag_name](element)
                element.clear()
            elif tag_name in properties:
                prop = properties[tag_name]
                obj = prop[1].from_tree(element)
                setattr(self, prop[0], obj)
                element.clear()
            elif tag_name == ROW_TAG:
                row = self.parse_row(element)
                element.clear()
                yield row


    def parse_dimensions(self):
        """
        Get worksheet dimensions if they are provided.
        """
        it = iterparse(self.source)

        for _event, element in it:
            if element.tag == DIMENSION_TAG:
                dim = SheetDimension.from_tree(element)
                return dim.boundaries

            elif element.tag == DATA_TAG:
                # Dimensions missing
                break
            element.clear()


    def parse_cell(self, element):
        data_type = element.get('t', 'n')
        coordinate = element.get('r')
        style_id = element.get('s', 0)
        if style_id:
            style_id = int(style_id)

        if data_type == "inlineStr":
            value = None
        else:
            value = element.findtext(VALUE_TAG, None) or None

        if coordinate:
            row, column = coordinate_to_tuple(coordinate)
            self.col_counter = column
        else:
            self.col_counter += 1
            row, column = self.row_counter, self.col_counter

        if not self.data_only and element.find(FORMULA_TAG) is not None:
            data_type = 'f'
            value = self.parse_formula(element)

        elif value is not None:
            if data_type == 'n':
                value = _cast_number(value)
                if style_id in self.date_formats:
                    data_type = 'd'
                    try:
                        value = from_excel(
                            value, self.epoch, timedelta=style_id in self.timedelta_formats
                        )
                    except (OverflowError, ValueError):
                        msg = f"""Cell {coordinate} is marked as a date but the serial value {value} is outside the limits for dates. The cell will be treated as an error."""
                        warn(msg)
                        data_type = "e"
                        value = "#VALUE!"
            elif data_type == 's':
                value = self.shared_strings[int(value)]
            elif data_type == 'b':
                value = bool(int(value))
            elif data_type == "str":
                data_type = "s"
            elif data_type == 'd':
                value = from_ISO8601(value)

        elif data_type == 'inlineStr':
                child = element.find(INLINE_STRING)
                if child is not None:
                    data_type = 's'
                    if self.rich_text:
                        value = parse_richtext_string(child)
                    else:
                        value = Text.from_tree(child).content

        return {'row':row, 'column':column, 'value':value, 'data_type':data_type, 'style_id':style_id}


    def parse_formula(self, element):
        """
        possible formulae types: shared, array, datatable
        """
        formula = element.find(FORMULA_TAG)
        formula_type = formula.get('t')
        coordinate = element.get('r')
        value = "="
        if formula.text is not None:
            value += formula.text

        if formula_type == "array":
            value = ArrayFormula(ref=formula.get('ref'), text=value)

        elif formula_type == "shared":
            idx = formula.get('si')
            if idx in self.shared_formulae:
                trans = self.shared_formulae[idx]
                value = trans.translate_formula(coordinate)
            elif value != "=":
                self.shared_formulae[idx] = Translator(value, coordinate)

        elif formula_type == "dataTable":
            value = DataTableFormula(**formula.attrib)

        return value


    def parse_column_dimensions(self, col):
        attrs = dict(col.attrib)
        column = get_column_letter(int(attrs['min']))
        attrs['index'] = column
        self.column_dimensions[column] = attrs


    def parse_row(self, row):
        attrs = dict(row.attrib)

        if "r" in attrs:
            try:
                self.row_counter = int(attrs['r'])
            except ValueError:
                val = float(attrs['r'])
                if val.is_integer():
                    self.row_counter = int(val)
                else:
                    raise ValueError(f"{attrs['r']} is not a valid row number")
        else:
            self.row_counter += 1
        self.col_counter = 0

        keys = {k for k in attrs if not k.startswith('{')}
        if keys - {'r', 'spans'}:
            # don't create dimension objects unless they have relevant information
            self.row_dimensions[str(self.row_counter)] = attrs

        cells = [self.parse_cell(el) for el in row]
        return self.row_counter, cells


    def parse_formatting(self, element):
        try:
            cf = ConditionalFormatting.from_tree(element)
            self.formatting.append(cf)
        except TypeError as e:
            msg = f"Failed to load a conditional formatting rule. It will be discarded. Cause: {e}"
            warn(msg)


    def parse_sheet_protection(self, element):
        protection = SheetProtection.from_tree(element)
        password = element.get("password")
        if password is not None:
            protection.set_password(password, True)
        self.protection = protection


    def parse_extensions(self, element):
        extLst = ExtensionList.from_tree(element)
        for e in extLst.ext:
            ext_type = EXT_TYPES.get(e.uri.upper(), "Unknown")
            msg = "{0} extension is not supported and will be removed".format(ext_type)
            warn(msg)


    def parse_legacy(self, element):
        obj = Related.from_tree(element)
        self.legacy_drawing = obj.id


    def parse_row_breaks(self, element):
        brk = RowBreak.from_tree(element)
        self.row_breaks = brk


    def parse_col_breaks(self, element):
        brk = ColBreak.from_tree(element)
        self.col_breaks = brk


    def parse_custom_views(self, element):
        # clear page_breaks to avoid duplication which Excel doesn't like
        # basically they're ignored in custom views
        self.row_breaks = RowBreak()
        self.col_breaks = ColBreak()


class WorksheetReader:
    """
    Create a parser and apply it to a workbook
    """

    def __init__(self, ws, xml_source, shared_strings, data_only, rich_text):
        self.ws = ws
        self.parser = WorkSheetParser(xml_source, shared_strings,
                data_only, ws.parent.epoch, ws.parent._date_formats,
                ws.parent._timedelta_formats, rich_text)
        self.tables = []


    def bind_cells(self):
        for idx, row in self.parser.parse():
            for cell in row:
                style = self.ws.parent._cell_styles[cell['style_id']]
                c = Cell(self.ws, row=cell['row'], column=cell['column'], style_array=style)
                c._value = cell['value']
                c.data_type = cell['data_type']
                self.ws._cells[(cell['row'], cell['column'])] = c

        if self.ws._cells:
            self.ws._current_row = self.ws.max_row # use cells not row dimensions


    def bind_formatting(self):
        for cf in self.parser.formatting:
            for rule in cf.rules:
                if rule.dxfId is not None:
                    rule.dxf = self.ws.parent._differential_styles[rule.dxfId]
                self.ws.conditional_formatting[cf] = rule


    def bind_tables(self):
        for t in self.parser.tables.tablePart:
            rel = self.ws._rels.get(t.id)
            self.tables.append(rel.Target)


    def bind_merged_cells(self):
        from openpyxl.worksheet.cell_range import MultiCellRange
        from openpyxl.worksheet.merge import MergedCellRange
        if not self.parser.merged_cells:
            return

        ranges = []
        for cr in self.parser.merged_cells.mergeCell:
            mcr = MergedCellRange(self.ws, cr.ref)
            self.ws._clean_merge_range(mcr)
            ranges.append(mcr)
        self.ws.merged_cells = MultiCellRange(ranges)


    def bind_hyperlinks(self):
        for link in self.parser.hyperlinks.hyperlink:
            if link.id:
                rel = self.ws._rels.get(link.id)
                link.target = rel.Target
            if ":" in link.ref:
                # range of cells
                for row in self.ws[link.ref]:
                    for cell in row:
                        try:
                            cell.hyperlink = copy(link)
                        except AttributeError:
                            pass
            else:
                cell = self.ws[link.ref]
                if isinstance(cell, MergedCell):
                    cell = self.normalize_merged_cell_link(cell.coordinate)
                cell.hyperlink = link

    def normalize_merged_cell_link(self, coord):
        """
        Returns the appropriate cell to which a hyperlink, which references a merged cell at the specified coordinates,
        should be bound.
        """
        for rng in self.ws.merged_cells:
            if coord in rng:
                return self.ws.cell(*rng.top[0])

    def bind_col_dimensions(self):
        for col, cd in self.parser.column_dimensions.items():
            if 'style' in cd:
                key = int(cd['style'])
                cd['style'] = self.ws.parent._cell_styles[key]
            self.ws.column_dimensions[col] = ColumnDimension(self.ws, **cd)


    def bind_row_dimensions(self):
        for row, rd in self.parser.row_dimensions.items():
            if 's' in rd:
                key = int(rd['s'])
                rd['s'] = self.ws.parent._cell_styles[key]
            self.ws.row_dimensions[int(row)] = RowDimension(self.ws, **rd)


    def bind_properties(self):
        for k in ('print_options', 'page_margins', 'page_setup',
                  'HeaderFooter', 'auto_filter', 'data_validations',
                  'sheet_properties', 'views', 'sheet_format',
                  'row_breaks', 'col_breaks', 'scenarios', 'legacy_drawing',
                  'protection',
                  ):
            v = getattr(self.parser, k, None)
            if v is not None:
                setattr(self.ws, k, v)


    def bind_all(self):
        self.bind_cells()
        self.bind_merged_cells()
        self.bind_hyperlinks()
        self.bind_formatting()
        self.bind_col_dimensions()
        self.bind_row_dimensions()
        self.bind_tables()
        self.bind_properties()
```
