## Supplementary software v0.2.1 for "Virtual control arms for paediatric myopia trials: external validation of axial-elongation models": _write_only.py

```
# Copyright (c) 2010-2024 openpyxl


"""Write worksheets to xml representations in an optimized way"""

from inspect import isgenerator

from openpyxl.cell import Cell, WriteOnlyCell
from openpyxl.workbook.child import _WorkbookChild
from .worksheet import Worksheet
from openpyxl.utils.exceptions import WorkbookAlreadySaved

from ._writer import WorksheetWriter


class WriteOnlyWorksheet(_WorkbookChild):
    """
    Streaming worksheet. Optimised to reduce memory by writing rows just in
    time.
    Cells can be styled and have comments Styles for rows and columns
    must be applied before writing cells
    """

    __saved = False
    _writer = None
    _rows = None
    _rel_type = Worksheet._rel_type
    _path = Worksheet._path
    mime_type = Worksheet.mime_type

    # copy methods from Standard worksheet
    _add_row = Worksheet._add_row
    _add_column = Worksheet._add_column
    add_chart = Worksheet.add_chart
    add_image = Worksheet.add_image
    add_table = Worksheet.add_table
    tables = Worksheet.tables
    print_titles = Worksheet.print_titles
    print_title_cols = Worksheet.print_title_cols
    print_title_rows = Worksheet.print_title_rows
    freeze_panes = Worksheet.freeze_panes
    print_area = Worksheet.print_area
    sheet_view = Worksheet.sheet_view
    _setup = Worksheet._setup

    def __init__(self, parent, title):
        super().__init__(parent, title)
        self._max_col = 0
        self._max_row = 0
        self._setup()

    @property
    def closed(self):
        return self.__saved


    def _write_rows(self):
        """
        Send rows to the writer's stream
        """
        try:
            xf = self._writer.xf.send(True)
        except StopIteration:
            self._already_saved()

        with xf.element("sheetData"):
            row_idx = 1
            try:
                while True:
                    row = (yield)
                    row = self._values_to_row(row, row_idx)
                    self._writer.write_row(xf, row, row_idx)
                    row_idx += 1
            except GeneratorExit:
                pass

        self._writer.xf.send(None)


    def _get_writer(self):
        if self._writer is None:
            self._writer = WorksheetWriter(self)
            self._writer.write_top()


    def close(self):
        if self.__saved:
            self._already_saved()

        self._get_writer()

        if self._rows is None:
            self._writer.write_rows()
        else:
            self._rows.close()

        self._writer.write_tail()

        self._writer.close()
        self.__saved = True


    def append(self, row):
        """
        :param row: iterable containing values to append
        :type row: iterable
        """

        if (not isgenerator(row) and
            not isinstance(row, (list, tuple, range))
            ):
            self._invalid_row(row)

        self._get_writer()

        if self._rows is None:
            self._rows = self._write_rows()
            next(self._rows)

        self._rows.send(row)


    def _values_to_row(self, values, row_idx):
        """
        Convert whatever has been appended into a form suitable for work_rows
        """
        cell = WriteOnlyCell(self)

        for col_idx, value in enumerate(values, 1):
            if value is None:
                continue
            try:
                cell.value = value
            except ValueError:
                if isinstance(value, Cell):
                    cell = value
                else:
                    raise ValueError

            cell.column = col_idx
            cell.row = row_idx

            if cell.hyperlink is not None:
                cell.hyperlink.ref = cell.coordinate

            yield cell

            # reset cell if style applied
            if cell.has_style or cell.hyperlink:
                cell = WriteOnlyCell(self)


    def _already_saved(self):
        raise WorkbookAlreadySaved('Workbook has already been saved and cannot be modified or saved anymore.')


    def _invalid_row(self, iterable):
        raise TypeError('Value must be a list, tuple, range or a generator Supplied value is {0}'.format(
            type(iterable))
                        )
```
