## Supplementary software v0.2.1 for "Virtual control arms for paediatric myopia trials: external validation of axial-elongation models": _writer.py

```
# Copyright (c) 2010-2024 openpyxl

import atexit
from collections import defaultdict
from io import BytesIO
import os
from tempfile import NamedTemporaryFile
from warnings import warn

from openpyxl.xml.functions import xmlfile
from openpyxl.xml.constants import SHEET_MAIN_NS

from openpyxl.comments.comment_sheet import CommentRecord
from openpyxl.packaging.relationship import Relationship, RelationshipList
from openpyxl.styles.differential import DifferentialStyle

from .dimensions import SheetDimension
from .hyperlink import HyperlinkList
from .merge import MergeCell, MergeCells
from .related import Related
from .table import TablePartList

from openpyxl.cell._writer import write_cell


ALL_TEMP_FILES = []

@atexit.register
def _openpyxl_shutdown():
    for path in ALL_TEMP_FILES:
        if os.path.exists(path):
            os.remove(path)


def create_temporary_file(suffix=''):
    fobj = NamedTemporaryFile(mode='w+', suffix=suffix,
                              prefix='openpyxl.', delete=False)
    filename = fobj.name
    fobj.close()
    ALL_TEMP_FILES.append(filename)
    return filename


class WorksheetWriter:


    def __init__(self, ws, out=None):
        self.ws = ws
        self.ws._hyperlinks = []
        self.ws._comments = []
        if out is None:
            out = create_temporary_file()
        self.out = out
        self._rels = RelationshipList()
        self.xf = self.get_stream()
        next(self.xf) # start generator


    def write_properties(self):
        props = self.ws.sheet_properties
        self.xf.send(props.to_tree())


    def write_dimensions(self):
        """
        Write worksheet size if known
        """
        ref = getattr(self.ws, 'calculate_dimension', None)
        if ref:
            dim = SheetDimension(ref())
            self.xf.send(dim.to_tree())


    def write_format(self):
        self.ws.sheet_format.outlineLevelCol = self.ws.column_dimensions.max_outline
        fmt = self.ws.sheet_format
        self.xf.send(fmt.to_tree())


    def write_views(self):
        views = self.ws.views
        self.xf.send(views.to_tree())


    def write_cols(self):
        cols = self.ws.column_dimensions
        self.xf.send(cols.to_tree())


    def write_top(self):
        """
        Write all elements up to rows:
        properties
        dimensions
        views
        format
        cols
        """
        self.write_properties()
        self.write_dimensions()
        self.write_views()
        self.write_format()
        self.write_cols()


    def rows(self):
        """Return all rows, and any cells that they contain"""
        # order cells by row
        rows = defaultdict(list)
        for (row, col), cell in sorted(self.ws._cells.items()):
            rows[row].append(cell)

        # add empty rows if styling has been applied
        for row in self.ws.row_dimensions.keys() - rows.keys():
            rows[row] = []

        return sorted(rows.items())


    def write_rows(self):
        xf = self.xf.send(True)

        with xf.element("sheetData"):
            for row_idx, row in self.rows():
                self.write_row(xf, row, row_idx)

        self.xf.send(None) # return control to generator


    def write_row(self, xf, row, row_idx):
        attrs = {'r': f"{row_idx}"}
        dims = self.ws.row_dimensions
        attrs.update(dims.get(row_idx, {}))

        with xf.element("row", attrs):

            for cell in row:
                if cell._comment is not None:
                    comment = CommentRecord.from_cell(cell)
                    self.ws._comments.append(comment)
                if (
                    cell._value is None
                    and not cell.has_style
                    and not cell._comment
                    ):
                    continue
                write_cell(xf, self.ws, cell, cell.has_style)


    def write_protection(self):
        prot = self.ws.protection
        if prot:
            self.xf.send(prot.to_tree())


    def write_scenarios(self):
        scenarios = self.ws.scenarios
        if scenarios:
            self.xf.send(scenarios.to_tree())


    def write_filter(self):
        flt = self.ws.auto_filter
        if flt:
            self.xf.send(flt.to_tree())


    def write_sort(self):
        """
        As per discusion with the OOXML Working Group global sort state is not required.
        openpyxl never reads it from existing files
        """
        pass


    def write_merged_cells(self):
        merged = self.ws.merged_cells
        if merged:
            cells = [MergeCell(str(ref)) for ref in self.ws.merged_cells]
            self.xf.send(MergeCells(mergeCell=cells).to_tree())


    def write_formatting(self):
        df = DifferentialStyle()
        wb = self.ws.parent
        for cf in self.ws.conditional_formatting:
            for rule in cf.rules:
                if rule.dxf and rule.dxf != df:
                    rule.dxfId = wb._differential_styles.add(rule.dxf)
            self.xf.send(cf.to_tree())


    def write_validations(self):
        dv = self.ws.data_validations
        if dv:
            self.xf.send(dv.to_tree())


    def write_hyperlinks(self):

        links = self.ws._hyperlinks

        for link in links:
            if link.target:
                rel = Relationship(type="hyperlink", TargetMode="External", Target=link.target)
                self._rels.append(rel)
                link.id = rel.id

        if links:
            self.xf.send(HyperlinkList(links).to_tree())


    def write_print(self):
        print_options = self.ws.print_options
        if print_options:
            self.xf.send(print_options.to_tree())


    def write_margins(self):
        margins = self.ws.page_margins
        if margins:
            self.xf.send(margins.to_tree())


    def write_page(self):
        setup = self.ws.page_setup
        if setup:
            self.xf.send(setup.to_tree())


    def write_header(self):
        hf = self.ws.HeaderFooter
        if hf:
            self.xf.send(hf.to_tree())


    def write_breaks(self):
        brks = (self.ws.row_breaks, self.ws.col_breaks)
        for brk in brks:
            if brk:
                self.xf.send(brk.to_tree())


    def write_drawings(self):
        if self.ws._charts or self.ws._images:
            rel = Relationship(type="drawing", Target="")
            self._rels.append(rel)
            drawing = Related()
            drawing.id = rel.id
            self.xf.send(drawing.to_tree("drawing"))


    def write_legacy(self):
        """
        Comments & VBA controls use VML and require an additional element
        that is no longer in the specification.
        """
        if (self.ws.legacy_drawing is not None or self.ws._comments):
            legacy = Related(id="anysvml")
            self.xf.send(legacy.to_tree("legacyDrawing"))


    def write_tables(self):
        tables = TablePartList()

        for table in self.ws.tables.values():
            if not table.tableColumns:
                table._initialise_columns()
                if table.headerRowCount:
                    try:
                        row = self.ws[table.ref][0]
                        for cell, col in zip(row, table.tableColumns):
                            if cell.data_type != "s":
                                warn("File may not be readable: column headings must be strings.")
                            col.name = str(cell.value)
                    except TypeError:
                        warn("Column headings are missing, file may not be readable")
            rel = Relationship(Type=table._rel_type, Target="")
            self._rels.append(rel)
            table._rel_id = rel.Id
            tables.append(Related(id=rel.Id))

        if tables:
            self.xf.send(tables.to_tree())


    def get_stream(self):
        with xmlfile(self.out) as xf:
            with xf.element("worksheet", xmlns=SHEET_MAIN_NS):
                try:
                    while True:
                        el = (yield)
                        if el is True:
                            yield xf
                        elif el is None: # et_xmlfile chokes
                            continue
                        else:
                            xf.write(el)
                except GeneratorExit:
                    pass


    def write_tail(self):
        """
        Write all elements after the rows
        calc properties
        protection
        protected ranges #
        scenarios
        filters
        sorts # always ignored
        data consolidation #
        custom views #
        merged cells
        phonetic properties #
        conditional formatting
        data validation
        hyperlinks
        print options
        page margins
        page setup
        header
        row breaks
        col breaks
        custom properties #
        cell watches #
        ignored errors #
        smart tags #
        drawing
        drawingHF #
        background #
        OLE objects #
        controls #
        web publishing #
        tables
        """
        self.write_protection()
        self.write_scenarios()
        self.write_filter()
        self.write_merged_cells()
        self.write_formatting()
        self.write_validations()
        self.write_hyperlinks()
        self.write_print()
        self.write_margins()
        self.write_page()
        self.write_header()
        self.write_breaks()
        self.write_drawings()
        self.write_legacy()
        self.write_tables()


    def write(self):
        """
        High level
        """
        self.write_top()
        self.write_rows()
        self.write_tail()
        self.close()


    def close(self):
        """
        Close the context manager
        """
        if self.xf:
            self.xf.close()


    def read(self):
        """
        Close the context manager and return serialised XML
        """
        self.close()
        if isinstance(self.out, BytesIO):
            return self.out.getvalue()
        with open(self.out, "rb") as src:
            out = src.read()

        return out


    def cleanup(self):
        """
        Remove tempfile
        """
        os.remove(self.out)
        ALL_TEMP_FILES.remove(self.out)
```
