## Supplementary software v0.2.1 for "Virtual control arms for paediatric myopia trials: external validation of axial-elongation models": cell_range.py

```
# Copyright (c) 2010-2024 openpyxl

from copy import copy
from operator import attrgetter

from openpyxl.descriptors import Strict
from openpyxl.descriptors import MinMax
from openpyxl.descriptors.sequence import UniqueSequence
from openpyxl.descriptors.serialisable import Serialisable

from openpyxl.utils import (
    range_boundaries,
    range_to_tuple,
    get_column_letter,
    quote_sheetname,
)

class CellRange(Serialisable):
    """
    Represents a range in a sheet: title and coordinates.

    This object is used to perform operations on ranges, like:

    - shift, expand or shrink
    - union/intersection with another sheet range,

    We can check whether a range is:

    - equal or not equal to another,
    - disjoint of another,
    - contained in another.

    We can get:

    - the size of a range.
    - the range bounds (vertices)
    - the coordinates,
    - the string representation,

    """

    min_col = MinMax(min=1, max=18278, expected_type=int)
    min_row = MinMax(min=1, max=1048576, expected_type=int)
    max_col = MinMax(min=1, max=18278, expected_type=int)
    max_row = MinMax(min=1, max=1048576, expected_type=int)


    def __init__(self, range_string=None, min_col=None, min_row=None,
                 max_col=None, max_row=None, title=None):
        if range_string is not None:
            if "!" in range_string:
                title, (min_col, min_row, max_col, max_row) = range_to_tuple(range_string)
            else:
                min_col, min_row, max_col, max_row = range_boundaries(range_string)

        self.min_col = min_col
        self.min_row = min_row
        self.max_col = max_col
        self.max_row = max_row
        self.title = title

        if min_col > max_col:
            fmt = "{max_col} must be greater than {min_col}"
            raise ValueError(fmt.format(min_col=min_col, max_col=max_col))
        if min_row > max_row:
            fmt = "{max_row} must be greater than {min_row}"
            raise ValueError(fmt.format(min_row=min_row, max_row=max_row))


    @property
    def bounds(self):
        """
        Vertices of the range as a tuple
        """
        return self.min_col, self.min_row, self.max_col, self.max_row


    @property
    def coord(self):
        """
        Excel-style representation of the range
        """
        fmt = "{min_col}{min_row}:{max_col}{max_row}"
        if (self.min_col == self.max_col
            and self.min_row == self.max_row):
            fmt = "{min_col}{min_row}"

        return fmt.format(
            min_col=get_column_letter(self.min_col),
            min_row=self.min_row,
            max_col=get_column_letter(self.max_col),
            max_row=self.max_row
        )

    @property
    def rows(self):
        """
        Return cell coordinates as rows
        """
        for row in range(self.min_row, self.max_row+1):
            yield [(row, col) for col in range(self.min_col, self.max_col+1)]


    @property
    def cols(self):
        """
        Return cell coordinates as columns
        """
        for col in range(self.min_col, self.max_col+1):
            yield [(row, col) for row in range(self.min_row, self.max_row+1)]


    @property
    def cells(self):
        from itertools import product
        return product(range(self.min_row, self.max_row+1), range(self.min_col, self.max_col+1))


    def _check_title(self, other):
        """
        Check whether comparisons between ranges are possible.
        Cannot compare ranges from different worksheets
        Skip if the range passed in has no title.
        """
        if not isinstance(other, CellRange):
            raise TypeError(repr(type(other)))

        if other.title and self.title != other.title:
            raise ValueError("Cannot work with ranges from different worksheets")


    def __repr__(self):
        fmt = u"<{cls} {coord}>"
        if self.title:
            fmt = u"<{cls} {title!r}!{coord}>"
        return fmt.format(cls=self.__class__.__name__, title=self.title, coord=self.coord)


    def __hash__(self):
        return hash((self.min_row, self.min_col, self.max_row, self.max_col))


    def __str__(self):
        fmt = "{coord}"
        title = self.title
        if title:
            fmt = u"{title}!{coord}"
            title = quote_sheetname(title)
        return fmt.format(title=title, coord=self.coord)


    def __copy__(self):
        return self.__class__(min_col=self.min_col, min_row=self.min_row,
                              max_col=self.max_col, max_row=self.max_row,
                              title=self.title)


    def shift(self, col_shift=0, row_shift=0):
        """
        Shift the focus of the range according to the shift values (*col_shift*, *row_shift*).

        :type col_shift: int
        :param col_shift: number of columns to be moved by, can be negative
        :type row_shift: int
        :param row_shift: number of rows to be moved by, can be negative
        :raise: :class:`ValueError` if any row or column index < 1
        """

        if (self.min_col + col_shift <= 0
            or self.min_row + row_shift <= 0):
            raise ValueError("Invalid shift value: col_shift={0}, row_shift={1}".format(col_shift, row_shift))
        self.min_col += col_shift
        self.min_row += row_shift
        self.max_col += col_shift
        self.max_row += row_shift


    def __ne__(self, other):
        """
        Test whether the ranges are not equal.

        :type other: openpyxl.worksheet.cell_range.CellRange
        :param other: Other sheet range
        :return: ``True`` if *range* != *other*.
        """
        try:
            self._check_title(other)
        except ValueError:
            return True

        return (
            other.min_row != self.min_row
            or self.max_row != other.max_row
            or other.min_col != self.min_col
            or self.max_col != other.max_col
        )


    def __eq__(self, other):
        """
        Test whether the ranges are equal.

        :type other: openpyxl.worksheet.cell_range.CellRange
        :param other: Other sheet range
        :return: ``True`` if *range* == *other*.
        """
        return not self.__ne__(other)


    def issubset(self, other):
        """
        Test whether every cell in this range is also in *other*.

        :type other: openpyxl.worksheet.cell_range.CellRange
        :param other: Other sheet range
        :return: ``True`` if *range* <= *other*.
        """
        self._check_title(other)

        return other.__superset(self)

    __le__ = issubset


    def __lt__(self, other):
        """
        Test whether *other* contains every cell of this range, and more.

        :type other: openpyxl.worksheet.cell_range.CellRange
        :param other: Other sheet range
        :return: ``True`` if *range* < *other*.
        """
        return self.__le__(other) and self.__ne__(other)


    def __superset(self, other):
        return (
            (self.min_row <= other.min_row <= other.max_row <= self.max_row)
            and
            (self.min_col <= other.min_col <= other.max_col <= self.max_col)
        )


    def issuperset(self, other):
        """
        Test whether every cell in *other* is in this range.

        :type other: openpyxl.worksheet.cell_range.CellRange
        :param other: Other sheet range
        :return: ``True`` if *range* >= *other* (or *other* in *range*).
        """
        self._check_title(other)

        return self.__superset(other)

    __ge__ = issuperset


    def __contains__(self, coord):
        """
        Check whether the range contains a particular cell coordinate
        """
        cr = self.__class__(coord)
        return self.__superset(cr)


    def __gt__(self, other):
        """
        Test whether this range contains every cell in *other*, and more.

        :type other: openpyxl.worksheet.cell_range.CellRange
        :param other: Other sheet range
        :return: ``True`` if *range* > *other*.
        """
        return self.__ge__(other) and self.__ne__(other)


    def isdisjoint(self, other):
        """
        Return ``True`` if this range has no cell in common with *other*.
        Ranges are disjoint if and only if their intersection is the empty range.

        :type other: openpyxl.worksheet.cell_range.CellRange
        :param other: Other sheet range.
        :return: ``True`` if the range has no cells in common with other.
        """
        self._check_title(other)

        # Sort by top-left vertex
        if self.bounds > other.bounds:
            self, other = other, self

        return (self.max_col < other.min_col
                or self.max_row < other.min_row
                or other.max_row < self.min_row)


    def intersection(self, other):
        """
        Return a new range with cells common to this range and *other*

        :type other: openpyxl.worksheet.cell_range.CellRange
        :param other: Other sheet range.
        :return: the intersecting sheet range.
        :raise: :class:`ValueError` if the *other* range doesn't intersect
            with this range.
        """
        if self.isdisjoint(other):
            raise ValueError("Range {0} doesn't intersect {0}".format(self, other))

        min_row = max(self.min_row, other.min_row)
        max_row = min(self.max_row, other.max_row)
        min_col = max(self.min_col, other.min_col)
        max_col = min(self.max_col, other.max_col)

        return CellRange(min_col=min_col, min_row=min_row, max_col=max_col,
                         max_row=max_row)

    __and__ = intersection


    def union(self, other):
        """
        Return the minimal superset of this range and *other*. This new range
        will contain all cells from this range, *other*, and any additional
        cells required to form a rectangular ``CellRange``.

        :type other: openpyxl.worksheet.cell_range.CellRange
        :param other: Other sheet range.
        :return: a ``CellRange`` that is a superset of this and *other*.
        """
        self._check_title(other)

        min_row = min(self.min_row, other.min_row)
        max_row = max(self.max_row, other.max_row)
        min_col = min(self.min_col, other.min_col)
        max_col = max(self.max_col, other.max_col)
        return CellRange(min_col=min_col, min_row=min_row, max_col=max_col,
                         max_row=max_row, title=self.title)

    __or__ = union


    def __iter__(self):
        """
        For use as a dictionary elsewhere in the library.
        """
        for x in self.__attrs__:
            if x == "title":
                continue
            v = getattr(self, x)
            yield x, v


    def expand(self, right=0, down=0, left=0, up=0):
        """
        Expand the range by the dimensions provided.

        :type right: int
        :param right: expand range to the right by this number of cells
        :type down: int
        :param down: expand range down by this number of cells
        :type left: int
        :param left: expand range to the left by this number of cells
        :type up: int
        :param up: expand range up by this number of cells
        """
        self.min_col -= left
        self.min_row -= up
        self.max_col += right
        self.max_row += down


    def shrink(self, right=0, bottom=0, left=0, top=0):
        """
        Shrink the range by the dimensions provided.

        :type right: int
        :param right: shrink range from the right by this number of cells
        :type down: int
        :param down: shrink range from the top by this number of cells
        :type left: int
        :param left: shrink range from the left by this number of cells
        :type up: int
        :param up: shrink range from the bottom by this number of cells
        """
        self.min_col += left
        self.min_row += top
        self.max_col -= right
        self.max_row -= bottom


    @property
    def size(self):
        """ Return the size of the range as a dictionary of rows and columns. """
        cols = self.max_col + 1 - self.min_col
        rows = self.max_row + 1 - self.min_row
        return {'columns':cols, 'rows':rows}


    @property
    def top(self):
        """A list of cell coordinates that comprise the top of the range"""
        return [(self.min_row, col) for col in range(self.min_col, self.max_col+1)]


    @property
    def bottom(self):
        """A list of cell coordinates that comprise the bottom of the range"""
        return [(self.max_row, col) for col in range(self.min_col, self.max_col+1)]


    @property
    def left(self):
        """A list of cell coordinates that comprise the left-side of the range"""
        return [(row, self.min_col) for row in range(self.min_row, self.max_row+1)]


    @property
    def right(self):
        """A list of cell coordinates that comprise the right-side of the range"""
        return [(row, self.max_col) for row in range(self.min_row, self.max_row+1)]


class MultiCellRange(Strict):


    ranges = UniqueSequence(expected_type=CellRange)


    def __init__(self, ranges=set()):
        if isinstance(ranges, str):
            ranges = [CellRange(r) for r in ranges.split()]
        self.ranges = set(ranges)


    def __contains__(self, coord):
        if isinstance(coord, str):
            coord = CellRange(coord)
        for r in self.ranges:
            if coord <= r:
                return True
        return False


    def __repr__(self):
        ranges = " ".join([str(r) for r in self.sorted()])
        return f"<{self.__class__.__name__} [{ranges}]>"


    def __str__(self):
        ranges = u" ".join([str(r) for r in self.sorted()])
        return ranges


    def __hash__(self):
        return hash(str(self))


    def sorted(self):
        """
        Return a sorted list of items
        """
        return sorted(self.ranges, key=attrgetter('min_col', 'min_row', 'max_col', 'max_row'))


    def add(self, coord):
        """
        Add a cell coordinate or CellRange
        """
        cr = coord
        if isinstance(coord, str):
            cr = CellRange(coord)
        elif not isinstance(coord, CellRange):
            raise ValueError("You can only add CellRanges")
        if cr not in self:
            self.ranges.add(cr)


    def __iadd__(self, coord):
        self.add(coord)
        return self


    def __eq__(self, other):
        if  isinstance(other, str):
            other = self.__class__(other)
        return self.ranges == other.ranges


    def __ne__(self, other):
        return not self == other


    def __bool__(self):
        return bool(self.ranges)


    def remove(self, coord):
        if not isinstance(coord, CellRange):
            coord = CellRange(coord)
        self.ranges.remove(coord)


    def __iter__(self):
        for cr in self.ranges:
            yield cr


    def __copy__(self):
        ranges = {copy(r) for r in self.ranges}
        return MultiCellRange(ranges)
```
