## Supplementary software v0.2.1 for "Virtual control arms for paediatric myopia trials: external validation of axial-elongation models": cell_watch.py

```
#Autogenerated schema
from openpyxl.descriptors.serialisable import Serialisable
from openpyxl.descriptors import (
    Sequence,
    String,
)

# could be done using a nestedSequence

class CellWatch(Serialisable):

    tagname = "cellWatch"

    r = String()

    def __init__(self,
                 r=None,
                ):
        self.r = r


class CellWatches(Serialisable):

    tagname = "cellWatches"

    cellWatch = Sequence(expected_type=CellWatch)

    __elements__ = ('cellWatch',)

    def __init__(self,
                 cellWatch=(),
                ):
        self.cellWatch = cellWatch
```
