## Supplementary software v0.2.1 for "Virtual control arms for paediatric myopia trials: external validation of axial-elongation models": controls.py

```
# Copyright (c) 2010-2024 openpyxl

from openpyxl.descriptors.serialisable import Serialisable
from openpyxl.descriptors import (
    Typed,
    Bool,
    Integer,
    String,
    Sequence,
)

from openpyxl.descriptors.excel import Relation
from .ole import ObjectAnchor


class ControlProperty(Serialisable):

    tagname = "controlPr"

    anchor = Typed(expected_type=ObjectAnchor, )
    locked = Bool(allow_none=True)
    defaultSize = Bool(allow_none=True)
    _print = Bool(allow_none=True)
    disabled = Bool(allow_none=True)
    recalcAlways = Bool(allow_none=True)
    uiObject = Bool(allow_none=True)
    autoFill = Bool(allow_none=True)
    autoLine = Bool(allow_none=True)
    autoPict = Bool(allow_none=True)
    macro = String(allow_none=True)
    altText = String(allow_none=True)
    linkedCell = String(allow_none=True)
    listFillRange = String(allow_none=True)
    cf = String(allow_none=True)
    id = Relation(allow_none=True)

    __elements__ = ('anchor',)

    def __init__(self,
                 anchor=None,
                 locked=True,
                 defaultSize=True,
                 _print=True,
                 disabled=False,
                 recalcAlways=False,
                 uiObject=False,
                 autoFill=True,
                 autoLine=True,
                 autoPict=True,
                 macro=None,
                 altText=None,
                 linkedCell=None,
                 listFillRange=None,
                 cf='pict',
                 id=None,
                ):
        self.anchor = anchor
        self.locked = locked
        self.defaultSize = defaultSize
        self._print = _print
        self.disabled = disabled
        self.recalcAlways = recalcAlways
        self.uiObject = uiObject
        self.autoFill = autoFill
        self.autoLine = autoLine
        self.autoPict = autoPict
        self.macro = macro
        self.altText = altText
        self.linkedCell = linkedCell
        self.listFillRange = listFillRange
        self.cf = cf
        self.id = id


class Control(Serialisable):

    tagname = "control"

    controlPr = Typed(expected_type=ControlProperty, allow_none=True)
    shapeId = Integer()
    name = String(allow_none=True)

    __elements__ = ('controlPr',)

    def __init__(self,
                 controlPr=None,
                 shapeId=None,
                 name=None,
                ):
        self.controlPr = controlPr
        self.shapeId = shapeId
        self.name = name


class Controls(Serialisable):

    tagname = "controls"

    control = Sequence(expected_type=Control)

    __elements__ = ('control',)

    def __init__(self,
                 control=(),
                ):
        self.control = control
```
