## Supplementary software v0.2.1 for "Virtual control arms for paediatric myopia trials: external validation of axial-elongation models": copier.py

```
# Copyright (c) 2010-2024 openpyxl

#standard lib imports
from copy import copy

from .worksheet import Worksheet


class WorksheetCopy:
    """
    Copy the values, styles, dimensions, merged cells, margins, and
    print/page setup from one worksheet to another within the same
    workbook.
    """

    def __init__(self, source_worksheet, target_worksheet):
        self.source = source_worksheet
        self.target = target_worksheet
        self._verify_resources()


    def _verify_resources(self):

        if (not isinstance(self.source, Worksheet)
            and not isinstance(self.target, Worksheet)):
            raise TypeError("Can only copy worksheets")

        if self.source is self.target:
            raise ValueError("Cannot copy a worksheet to itself")

        if self.source.parent != self.target.parent:
            raise ValueError('Cannot copy between worksheets from different workbooks')


    def copy_worksheet(self):
        self._copy_cells()
        self._copy_dimensions()

        self.target.sheet_format = copy(self.source.sheet_format)
        self.target.sheet_properties = copy(self.source.sheet_properties)
        self.target.merged_cells = copy(self.source.merged_cells)
        self.target.page_margins = copy(self.source.page_margins)
        self.target.page_setup = copy(self.source.page_setup)
        self.target.print_options = copy(self.source.print_options)


    def _copy_cells(self):
        for (row, col), source_cell  in self.source._cells.items():
            target_cell = self.target.cell(column=col, row=row)

            target_cell._value = source_cell._value
            target_cell.data_type = source_cell.data_type

            if source_cell.has_style:
                target_cell._style = copy(source_cell._style)

            if source_cell.hyperlink:
                target_cell._hyperlink = copy(source_cell.hyperlink)

            if source_cell.comment:
                target_cell.comment = copy(source_cell.comment)


    def _copy_dimensions(self):
        for attr in ('row_dimensions', 'column_dimensions'):
            src = getattr(self.source, attr)
            target = getattr(self.target, attr)
            for key, dim in src.items():
                target[key] = copy(dim)
                target[key].worksheet = self.target
```
