## Supplementary software v0.2.1 for "Virtual control arms for paediatric myopia trials: external validation of axial-elongation models": custom.py

```
#Autogenerated schema
from openpyxl.descriptors.serialisable import Serialisable
from openpyxl.descriptors import (
    String,
    Sequence,
)

# can be done with a nested sequence


class CustomProperty(Serialisable):

    tagname = "customProperty"

    name = String()

    def __init__(self,
                 name=None,
                ):
        self.name = name


class CustomProperties(Serialisable):

    tagname = "customProperties"

    customPr = Sequence(expected_type=CustomProperty)

    __elements__ = ('customPr',)

    def __init__(self,
                 customPr=(),
                ):
        self.customPr = customPr
```
