## Supplementary software v0.2.1 for "Virtual control arms for paediatric myopia trials: external validation of axial-elongation models": datavalidation.py

```
# Copyright (c) 2010-2024 openpyxl

from collections import defaultdict
from itertools import chain
from operator import itemgetter

from openpyxl.descriptors.serialisable import Serialisable
from openpyxl.descriptors import (
    Bool,
    NoneSet,
    String,
    Sequence,
    Alias,
    Integer,
    Convertible,
)
from openpyxl.descriptors.nested import NestedText

from openpyxl.utils import (
    rows_from_range,
    coordinate_to_tuple,
    get_column_letter,
)


def collapse_cell_addresses(cells, input_ranges=()):
    """ Collapse a collection of cell co-ordinates down into an optimal
        range or collection of ranges.

        E.g. Cells A1, A2, A3, B1, B2 and B3 should have the data-validation
        object applied, attempt to collapse down to a single range, A1:B3.

        Currently only collapsing contiguous vertical ranges (i.e. above
        example results in A1:A3 B1:B3).
    """

    ranges = list(input_ranges)

    # convert cell into row, col tuple
    raw_coords = (coordinate_to_tuple(cell) for cell in cells)

    # group by column in order
    grouped_coords = defaultdict(list)
    for row, col in sorted(raw_coords, key=itemgetter(1)):
        grouped_coords[col].append(row)

    # create range string from first and last row in column
    for col, cells in grouped_coords.items():
        col = get_column_letter(col)
        fmt = "{0}{1}:{2}{3}"
        if len(cells) == 1:
            fmt = "{0}{1}"
        r = fmt.format(col, min(cells), col, max(cells))
        ranges.append(r)

    return " ".join(ranges)


def expand_cell_ranges(range_string):
    """
    Expand cell ranges to a sequence of addresses.
    Reverse of collapse_cell_addresses
    Eg. converts "A1:A2 B1:B2" to (A1, A2, B1, B2)
    """
    # expand ranges to rows and then flatten
    rows = (rows_from_range(rs) for rs in range_string.split()) # list of rows
    cells = (chain(*row) for row in rows) # flatten rows
    return set(chain(*cells))


from .cell_range import MultiCellRange


class DataValidation(Serialisable):

    tagname = "dataValidation"

    sqref = Convertible(expected_type=MultiCellRange)
    cells = Alias("sqref")
    ranges = Alias("sqref")

    showDropDown = Bool(allow_none=True)
    hide_drop_down = Alias('showDropDown')
    showInputMessage = Bool(allow_none=True)
    showErrorMessage = Bool(allow_none=True)
    allowBlank = Bool(allow_none=True)
    allow_blank = Alias('allowBlank')

    errorTitle = String(allow_none = True)
    error = String(allow_none = True)
    promptTitle = String(allow_none = True)
    prompt = String(allow_none = True)
    formula1 = NestedText(allow_none=True, expected_type=str)
    formula2 = NestedText(allow_none=True, expected_type=str)

    type = NoneSet(values=("whole", "decimal", "list", "date", "time",
                           "textLength", "custom"))
    errorStyle = NoneSet(values=("stop", "warning", "information"))
    imeMode = NoneSet(values=("noControl", "off", "on", "disabled",
                              "hiragana", "fullKatakana", "halfKatakana", "fullAlpha","halfAlpha",
                              "fullHangul", "halfHangul"))
    operator = NoneSet(values=("between", "notBetween", "equal", "notEqual",
                               "lessThan", "lessThanOrEqual", "greaterThan", "greaterThanOrEqual"))
    validation_type = Alias('type')

    def __init__(self,
                 type=None,
                 formula1=None,
                 formula2=None,
                 showErrorMessage=False,
                 showInputMessage=False,
                 showDropDown=False,
                 allowBlank=False,
                 sqref=(),
                 promptTitle=None,
                 errorStyle=None,
                 error=None,
                 prompt=None,
                 errorTitle=None,
                 imeMode=None,
                 operator=None,
                 allow_blank=None,
                 ):
        self.sqref = sqref
        self.showDropDown = showDropDown
        self.imeMode = imeMode
        self.operator = operator
        self.formula1 = formula1
        self.formula2 = formula2
        if allow_blank is not None:
            allowBlank = allow_blank
        self.allowBlank = allowBlank
        self.showErrorMessage = showErrorMessage
        self.showInputMessage = showInputMessage
        self.type = type
        self.promptTitle = promptTitle
        self.errorStyle = errorStyle
        self.error = error
        self.prompt = prompt
        self.errorTitle = errorTitle


    def add(self, cell):
        """Adds a cell or cell coordinate to this validator"""
        if hasattr(cell, "coordinate"):
            cell = cell.coordinate
        self.sqref += cell


    def __contains__(self, cell):
        if hasattr(cell, "coordinate"):
            cell = cell.coordinate
        return cell in self.sqref


class DataValidationList(Serialisable):

    tagname = "dataValidations"

    disablePrompts = Bool(allow_none=True)
    xWindow = Integer(allow_none=True)
    yWindow = Integer(allow_none=True)
    dataValidation = Sequence(expected_type=DataValidation)

    __elements__ = ('dataValidation',)
    __attrs__ = ('disablePrompts', 'xWindow', 'yWindow', 'count')

    def __init__(self,
                 disablePrompts=None,
                 xWindow=None,
                 yWindow=None,
                 count=None,
                 dataValidation=(),
                ):
        self.disablePrompts = disablePrompts
        self.xWindow = xWindow
        self.yWindow = yWindow
        self.dataValidation = dataValidation


    @property
    def count(self):
        return len(self)


    def __len__(self):
        return len(self.dataValidation)


    def append(self, dv):
        self.dataValidation.append(dv)


    def to_tree(self, tagname=None):
        """
        Need to skip validations that have no cell ranges
        """
        ranges = self.dataValidation # copy
        self.dataValidation = [r for r in self.dataValidation if bool(r.sqref)]
        xml = super().to_tree(tagname)
        self.dataValidation = ranges
        return xml
```
