## Supplementary software v0.2.1 for "Virtual control arms for paediatric myopia trials: external validation of axial-elongation models": dimensions.py

```
# Copyright (c) 2010-2024 openpyxl

from copy import copy

from openpyxl.compat import safe_string
from openpyxl.utils import (
    get_column_letter,
    get_column_interval,
    column_index_from_string,
    range_boundaries,
)
from openpyxl.utils.units import DEFAULT_COLUMN_WIDTH
from openpyxl.descriptors import (
    Integer,
    Float,
    Bool,
    Strict,
    String,
    Alias,
)
from openpyxl.descriptors.serialisable import Serialisable
from openpyxl.styles.styleable import StyleableObject
from openpyxl.utils.bound_dictionary import BoundDictionary
from openpyxl.xml.functions import Element


class Dimension(Strict, StyleableObject):
    """Information about the display properties of a row or column."""
    __fields__ = ('hidden',
                 'outlineLevel',
                 'collapsed',)

    index = Integer()
    hidden = Bool()
    outlineLevel = Integer(allow_none=True)
    outline_level = Alias('outlineLevel')
    collapsed = Bool()
    style = Alias('style_id')


    def __init__(self, index, hidden, outlineLevel,
                 collapsed, worksheet, visible=True, style=None):
        super().__init__(sheet=worksheet, style_array=style)
        self.index = index
        self.hidden = hidden
        self.outlineLevel = outlineLevel
        self.collapsed = collapsed


    def __iter__(self):
        for key in self.__fields__:
            value = getattr(self, key, None)
            if value:
                yield key, safe_string(value)


    def __copy__(self):
        cp = self.__new__(self.__class__)
        attrib = self.__dict__
        attrib['worksheet'] = self.parent
        cp.__init__(**attrib)
        cp._style = copy(self._style)
        return cp


    def __repr__(self):
        return f"<{self.__class__.__name__} Instance, Attributes={dict(self)}>"


class RowDimension(Dimension):
    """Information about the display properties of a row."""

    __fields__ = Dimension.__fields__ + ('ht', 'customFormat', 'customHeight', 's',
                                         'thickBot', 'thickTop')
    r = Alias('index')
    s = Alias('style_id')
    ht = Float(allow_none=True)
    height = Alias('ht')
    thickBot = Bool()
    thickTop = Bool()

    def __init__(self,
                 worksheet,
                 index=0,
                 ht=None,
                 customHeight=None, # do not write
                 s=None,
                 customFormat=None, # do not write
                 hidden=False,
                 outlineLevel=0,
                 outline_level=None,
                 collapsed=False,
                 visible=None,
                 height=None,
                 r=None,
                 spans=None,
                 thickBot=None,
                 thickTop=None,
                 **kw
                 ):
        if r is not None:
            index = r
        if height is not None:
            ht = height
        self.ht = ht
        if visible is not None:
            hidden = not visible
        if outline_level is not None:
            outlineLevel = outline_level
        self.thickBot = thickBot
        self.thickTop = thickTop
        super().__init__(index, hidden, outlineLevel,
                                           collapsed, worksheet, style=s)

    @property
    def customFormat(self):
        """Always true if there is a style for the row"""
        return self.has_style

    @property
    def customHeight(self):
        """Always true if there is a height for the row"""
        return self.ht is not None


class ColumnDimension(Dimension):
    """Information about the display properties of a column."""

    width = Float()
    bestFit = Bool()
    auto_size = Alias('bestFit')
    index = String()
    min = Integer(allow_none=True)
    max = Integer(allow_none=True)
    collapsed = Bool()

    __fields__ = Dimension.__fields__ + ('width', 'bestFit', 'customWidth', 'style',
                                         'min', 'max')

    def __init__(self,
                 worksheet,
                 index='A',
                 width=DEFAULT_COLUMN_WIDTH,
                 bestFit=False,
                 hidden=False,
                 outlineLevel=0,
                 outline_level=None,
                 collapsed=False,
                 style=None,
                 min=None,
                 max=None,
                 customWidth=False, # do not write
                 visible=None,
                 auto_size=None,):
        self.width = width
        self.min = min
        self.max = max
        if visible is not None:
            hidden = not visible
        if auto_size is not None:
            bestFit = auto_size
        self.bestFit = bestFit
        if outline_level is not None:
            outlineLevel = outline_level
        self.collapsed = collapsed
        super().__init__(index, hidden, outlineLevel,
                                              collapsed, worksheet, style=style)


    @property
    def customWidth(self):
        """Always true if there is a width for the column"""
        return bool(self.width)


    def reindex(self):
        """
        Set boundaries for column definition
        """
        if not all([self.min, self.max]):
            self.min = self.max = column_index_from_string(self.index)

    @property
    def range(self):
        """Return the range of cells actually covered"""
        return f"{get_column_letter(self.min)}:{get_column_letter(self.max)}"


    def to_tree(self):
        attrs = dict(self)
        if attrs.keys() != {'min', 'max'}:
            return Element("col", **attrs)


class DimensionHolder(BoundDictionary):
    """
    Allow columns to be grouped
    """

    def __init__(self, worksheet, reference="index", default_factory=None):
        self.worksheet = worksheet
        self.max_outline = None
        self.default_factory = default_factory
        super().__init__(reference, default_factory)


    def group(self, start, end=None, outline_level=1, hidden=False):
        """allow grouping a range of consecutive rows or columns together

        :param start: first row or column to be grouped (mandatory)
        :param end: last row or column to be grouped (optional, default to start)
        :param outline_level: outline level
        :param hidden: should the group be hidden on workbook open or not
        """
        if end is None:
            end = start

        if isinstance(self.default_factory(), ColumnDimension):
            new_dim = self[start]
            new_dim.outline_level = outline_level
            new_dim.hidden = hidden
            work_sequence = get_column_interval(start, end)[1:]
            for column_letter in work_sequence:
                if column_letter in self:
                    del self[column_letter]
            new_dim.min, new_dim.max = map(column_index_from_string, (start, end))
        elif isinstance(self.default_factory(), RowDimension):
            for el in range(start, end + 1):
                new_dim = self.worksheet.row_dimensions[el]
                new_dim.outline_level = outline_level
                new_dim.hidden = hidden


    def to_tree(self):

        def sorter(value):
            value.reindex()
            return value.min

        el = Element('cols')
        outlines = set()

        for col in sorted(self.values(), key=sorter):
            obj = col.to_tree()
            if obj is not None:
                outlines.add(col.outlineLevel)
                el.append(obj)

        if outlines:
            self.max_outline = max(outlines)

        if len(el):
            return el # must have at least one child


class SheetFormatProperties(Serialisable):

    tagname = "sheetFormatPr"

    baseColWidth = Integer(allow_none=True)
    defaultColWidth = Float(allow_none=True)
    defaultRowHeight = Float()
    customHeight = Bool(allow_none=True)
    zeroHeight = Bool(allow_none=True)
    thickTop = Bool(allow_none=True)
    thickBottom = Bool(allow_none=True)
    outlineLevelRow = Integer(allow_none=True)
    outlineLevelCol = Integer(allow_none=True)

    def __init__(self,
                 baseColWidth=8, #according to spec
                 defaultColWidth=None,
                 defaultRowHeight=15,
                 customHeight=None,
                 zeroHeight=None,
                 thickTop=None,
                 thickBottom=None,
                 outlineLevelRow=None,
                 outlineLevelCol=None,
                ):
        self.baseColWidth = baseColWidth
        self.defaultColWidth = defaultColWidth
        self.defaultRowHeight = defaultRowHeight
        self.customHeight = customHeight
        self.zeroHeight = zeroHeight
        self.thickTop = thickTop
        self.thickBottom = thickBottom
        self.outlineLevelRow = outlineLevelRow
        self.outlineLevelCol = outlineLevelCol


class SheetDimension(Serialisable):

    tagname = "dimension"

    ref = String()

    def __init__(self,
                 ref=None,
                ):
        self.ref = ref


    @property
    def boundaries(self):
        return range_boundaries(self.ref)
```
