## Supplementary software v0.2.1 for "Virtual control arms for paediatric myopia trials: external validation of axial-elongation models": drawing.py

```
# Copyright (c) 2010-2024 openpyxl

from openpyxl.descriptors.serialisable import Serialisable
from openpyxl.descriptors.excel import Relation


class Drawing(Serialisable):

    tagname = "drawing"

    id = Relation()

    def __init__(self, id=None):
        self.id = id
```
