## Supplementary software v0.2.1 for "Virtual control arms for paediatric myopia trials: external validation of axial-elongation models": errors.py

```
#Autogenerated schema
from openpyxl.descriptors.serialisable import Serialisable
from openpyxl.descriptors import (
    Typed,
    String,
    Bool,
    Sequence,
)
from openpyxl.descriptors.excel import CellRange


class Extension(Serialisable):

    tagname = "extension"

    uri = String(allow_none=True)

    def __init__(self,
                 uri=None,
                ):
        self.uri = uri


class ExtensionList(Serialisable):

    tagname = "extensionList"

    # uses element group EG_ExtensionList
    ext = Sequence(expected_type=Extension)

    __elements__ = ('ext',)

    def __init__(self,
                 ext=(),
                ):
        self.ext = ext


class IgnoredError(Serialisable):

    tagname = "ignoredError"

    sqref = CellRange
    evalError = Bool(allow_none=True)
    twoDigitTextYear = Bool(allow_none=True)
    numberStoredAsText = Bool(allow_none=True)
    formula = Bool(allow_none=True)
    formulaRange = Bool(allow_none=True)
    unlockedFormula = Bool(allow_none=True)
    emptyCellReference = Bool(allow_none=True)
    listDataValidation = Bool(allow_none=True)
    calculatedColumn = Bool(allow_none=True)

    def __init__(self,
                 sqref=None,
                 evalError=False,
                 twoDigitTextYear=False,
                 numberStoredAsText=False,
                 formula=False,
                 formulaRange=False,
                 unlockedFormula=False,
                 emptyCellReference=False,
                 listDataValidation=False,
                 calculatedColumn=False,
                ):
        self.sqref = sqref
        self.evalError = evalError
        self.twoDigitTextYear = twoDigitTextYear
        self.numberStoredAsText = numberStoredAsText
        self.formula = formula
        self.formulaRange = formulaRange
        self.unlockedFormula = unlockedFormula
        self.emptyCellReference = emptyCellReference
        self.listDataValidation = listDataValidation
        self.calculatedColumn = calculatedColumn


class IgnoredErrors(Serialisable):

    tagname = "ignoredErrors"

    ignoredError = Sequence(expected_type=IgnoredError)
    extLst = Typed(expected_type=ExtensionList, allow_none=True)

    __elements__ = ('ignoredError', 'extLst')

    def __init__(self,
                 ignoredError=(),
                 extLst=None,
                ):
        self.ignoredError = ignoredError
        self.extLst = extLst
```
