## Supplementary software v0.2.1 for "Virtual control arms for paediatric myopia trials: external validation of axial-elongation models": filters.py

```
# Copyright (c) 2010-2024 openpyxl

import re

from openpyxl.descriptors.serialisable import Serialisable
from openpyxl.descriptors import (
    Alias,
    Typed,
    Set,
    Float,
    DateTime,
    NoneSet,
    Bool,
    Integer,
    String,
    Sequence,
    MinMax,
)
from openpyxl.descriptors.excel import ExtensionList, CellRange
from openpyxl.descriptors.sequence import ValueSequence
from openpyxl.utils import absolute_coordinate


class SortCondition(Serialisable):

    tagname = "sortCondition"

    descending = Bool(allow_none=True)
    sortBy = NoneSet(values=(['value', 'cellColor', 'fontColor', 'icon']))
    ref = CellRange()
    customList = String(allow_none=True)
    dxfId = Integer(allow_none=True)
    iconSet = NoneSet(values=(['3Arrows', '3ArrowsGray', '3Flags',
                           '3TrafficLights1', '3TrafficLights2', '3Signs', '3Symbols', '3Symbols2',
                           '4Arrows', '4ArrowsGray', '4RedToBlack', '4Rating', '4TrafficLights',
                           '5Arrows', '5ArrowsGray', '5Rating', '5Quarters']))
    iconId = Integer(allow_none=True)

    def __init__(self,
                 ref=None,
                 descending=None,
                 sortBy=None,
                 customList=None,
                 dxfId=None,
                 iconSet=None,
                 iconId=None,
                ):
        self.descending = descending
        self.sortBy = sortBy
        self.ref = ref
        self.customList = customList
        self.dxfId = dxfId
        self.iconSet = iconSet
        self.iconId = iconId


class SortState(Serialisable):

    tagname = "sortState"

    columnSort = Bool(allow_none=True)
    caseSensitive = Bool(allow_none=True)
    sortMethod = NoneSet(values=(['stroke', 'pinYin']))
    ref = CellRange()
    sortCondition = Sequence(expected_type=SortCondition, allow_none=True)
    extLst = Typed(expected_type=ExtensionList, allow_none=True)

    __elements__ = ('sortCondition',)

    def __init__(self,
                 columnSort=None,
                 caseSensitive=None,
                 sortMethod=None,
                 ref=None,
                 sortCondition=(),
                 extLst=None,
                ):
        self.columnSort = columnSort
        self.caseSensitive = caseSensitive
        self.sortMethod = sortMethod
        self.ref = ref
        self.sortCondition = sortCondition


    def __bool__(self):
        return self.ref is not None


class IconFilter(Serialisable):

    tagname = "iconFilter"

    iconSet = Set(values=(['3Arrows', '3ArrowsGray', '3Flags',
                           '3TrafficLights1', '3TrafficLights2', '3Signs', '3Symbols', '3Symbols2',
                           '4Arrows', '4ArrowsGray', '4RedToBlack', '4Rating', '4TrafficLights',
                           '5Arrows', '5ArrowsGray', '5Rating', '5Quarters']))
    iconId = Integer(allow_none=True)

    def __init__(self,
                 iconSet=None,
                 iconId=None,
                ):
        self.iconSet = iconSet
        self.iconId = iconId


class ColorFilter(Serialisable):

    tagname = "colorFilter"

    dxfId = Integer(allow_none=True)
    cellColor = Bool(allow_none=True)

    def __init__(self,
                 dxfId=None,
                 cellColor=None,
                ):
        self.dxfId = dxfId
        self.cellColor = cellColor


class DynamicFilter(Serialisable):

    tagname = "dynamicFilter"

    type = Set(values=(['null', 'aboveAverage', 'belowAverage', 'tomorrow',
                        'today', 'yesterday', 'nextWeek', 'thisWeek', 'lastWeek', 'nextMonth',
                        'thisMonth', 'lastMonth', 'nextQuarter', 'thisQuarter', 'lastQuarter',
                        'nextYear', 'thisYear', 'lastYear', 'yearToDate', 'Q1', 'Q2', 'Q3', 'Q4',
                        'M1', 'M2', 'M3', 'M4', 'M5', 'M6', 'M7', 'M8', 'M9', 'M10', 'M11',
                        'M12']))
    val = Float(allow_none=True)
    valIso = DateTime(allow_none=True)
    maxVal = Float(allow_none=True)
    maxValIso = DateTime(allow_none=True)

    def __init__(self,
                 type=None,
                 val=None,
                 valIso=None,
                 maxVal=None,
                 maxValIso=None,
                ):
        self.type = type
        self.val = val
        self.valIso = valIso
        self.maxVal = maxVal
        self.maxValIso = maxValIso


class CustomFilter(Serialisable):

    tagname = "customFilter"

    val = String()
    operator = Set(values=['equal', 'lessThan', 'lessThanOrEqual',
                           'notEqual', 'greaterThanOrEqual', 'greaterThan'])

    def __init__(self, operator="equal", val=None):
        self.operator = operator
        self.val = val


    def _get_subtype(self):
        if self.val == " ":
            subtype = BlankFilter
        else:
            try:
                float(self.val)
                subtype = NumberFilter
            except ValueError:
                subtype = StringFilter
        return subtype


    def convert(self):
        """Convert to more specific filter"""
        typ = self._get_subtype()
        if typ in (BlankFilter, NumberFilter):
            return typ(**dict(self))

        operator, term = StringFilter._guess_operator(self.val)
        flt = StringFilter(operator, term)
        if self.operator == "notEqual":
            flt.exclude = True
        return flt


class BlankFilter(CustomFilter):
    """
    Exclude blanks
    """

    __attrs__ = ("operator", "val")

    def __init__(self, **kw):
        pass


    @property
    def operator(self):
        return "notEqual"


    @property
    def val(self):
        return " "


class NumberFilter(CustomFilter):


    operator = Set(values=
                   ['equal', 'lessThan', 'lessThanOrEqual',
                    'notEqual', 'greaterThanOrEqual', 'greaterThan'])
    val = Float()

    def __init__(self, operator="equal", val=None):
        self.operator = operator
        self.val = val


string_format_mapping = {
    "contains": "*{}*",
    "startswith": "{}*",
    "endswith": "*{}",
    "wildcard":  "{}",
}


class StringFilter(CustomFilter):

    operator = Set(values=['contains', 'startswith', 'endswith', 'wildcard']
                   )
    val = String()
    exclude = Bool()


    def __init__(self, operator="contains", val=None, exclude=False):
        self.operator = operator
        self.val = val
        self.exclude = exclude


    def _escape(self):
        """Escape wildcards ~, * ? when serialising"""
        if self.operator == "wildcard":
            return self.val
        return re.sub(r"~|\*|\?", r"~\g<0>", self.val)


    @staticmethod
    def _unescape(value):
        """
        Unescape value
        """
        return re.sub(r"~(?P<op>[~*?])", r"\g<op>", value)


    @staticmethod
    def _guess_operator(value):
        value = StringFilter._unescape(value)
        endswith = r"^(?P<endswith>\*)(?P<term>[^\*\?]*$)"
        startswith = r"^(?P<term>[^\*\?]*)(?P<startswith>\*)$"
        contains = r"^(?P<contains>\*)(?P<term>[^\*\?]*)\*$"
        d = {"wildcard": True, "term": value}
        for pat in [contains, startswith, endswith]:
            m = re.match(pat, value)
            if m:
                d = m.groupdict()

        term = d.pop("term")
        op = list(d)[0]
        return op, term


    def to_tree(self, tagname=None, idx=None, namespace=None):
        fmt = string_format_mapping[self.operator]
        op = self.exclude and "notEqual" or "equal"
        value = fmt.format(self._escape())
        flt = CustomFilter(op, value)
        return flt.to_tree(tagname, idx, namespace)


class CustomFilters(Serialisable):

    tagname = "customFilters"

    _and = Bool(allow_none=True)
    customFilter = Sequence(expected_type=CustomFilter) # min 1, max 2

    __elements__ = ('customFilter',)

    def __init__(self,
                 _and=None,
                 customFilter=(),
                ):
        self._and = _and
        self.customFilter = customFilter


class Top10(Serialisable):

    tagname = "top10"

    top = Bool(allow_none=True)
    percent = Bool(allow_none=True)
    val = Float()
    filterVal = Float(allow_none=True)

    def __init__(self,
                 top=None,
                 percent=None,
                 val=None,
                 filterVal=None,
                ):
        self.top = top
        self.percent = percent
        self.val = val
        self.filterVal = filterVal


class DateGroupItem(Serialisable):

    tagname = "dateGroupItem"

    year = Integer()
    month = MinMax(min=1, max=12, allow_none=True)
    day = MinMax(min=1, max=31, allow_none=True)
    hour = MinMax(min=0, max=23, allow_none=True)
    minute = MinMax(min=0, max=59, allow_none=True)
    second = Integer(min=0, max=59, allow_none=True)
    dateTimeGrouping = Set(values=(['year', 'month', 'day', 'hour', 'minute',
                                    'second']))

    def __init__(self,
                 year=None,
                 month=None,
                 day=None,
                 hour=None,
                 minute=None,
                 second=None,
                 dateTimeGrouping=None,
                ):
        self.year = year
        self.month = month
        self.day = day
        self.hour = hour
        self.minute = minute
        self.second = second
        self.dateTimeGrouping = dateTimeGrouping


class Filters(Serialisable):

    tagname = "filters"

    blank = Bool(allow_none=True)
    calendarType = NoneSet(values=["gregorian","gregorianUs",
                                   "gregorianMeFrench","gregorianArabic", "hijri","hebrew",
                                   "taiwan","japan", "thai","korea",
                                   "saka","gregorianXlitEnglish","gregorianXlitFrench"])
    filter = ValueSequence(expected_type=str)
    dateGroupItem = Sequence(expected_type=DateGroupItem, allow_none=True)

    __elements__ = ('filter', 'dateGroupItem')

    def __init__(self,
                 blank=None,
                 calendarType=None,
                 filter=(),
                 dateGroupItem=(),
                ):
        self.blank = blank
        self.calendarType = calendarType
        self.filter = filter
        self.dateGroupItem = dateGroupItem


class FilterColumn(Serialisable):

    tagname = "filterColumn"

    colId = Integer()
    col_id = Alias('colId')
    hiddenButton = Bool(allow_none=True)
    showButton = Bool(allow_none=True)
    # some elements are choice
    filters = Typed(expected_type=Filters, allow_none=True)
    top10 = Typed(expected_type=Top10, allow_none=True)
    customFilters = Typed(expected_type=CustomFilters, allow_none=True)
    dynamicFilter = Typed(expected_type=DynamicFilter, allow_none=True)
    colorFilter = Typed(expected_type=ColorFilter, allow_none=True)
    iconFilter = Typed(expected_type=IconFilter, allow_none=True)
    extLst = Typed(expected_type=ExtensionList, allow_none=True)

    __elements__ = ('filters', 'top10', 'customFilters', 'dynamicFilter',
                    'colorFilter', 'iconFilter')

    def __init__(self,
                 colId=None,
                 hiddenButton=False,
                 showButton=True,
                 filters=None,
                 top10=None,
                 customFilters=None,
                 dynamicFilter=None,
                 colorFilter=None,
                 iconFilter=None,
                 extLst=None,
                 blank=None,
                 vals=None,
                ):
        self.colId = colId
        self.hiddenButton = hiddenButton
        self.showButton = showButton
        self.filters = filters
        self.top10 = top10
        self.customFilters = customFilters
        self.dynamicFilter = dynamicFilter
        self.colorFilter = colorFilter
        self.iconFilter = iconFilter
        if blank is not None and self.filters:
            self.filters.blank = blank
        if vals is not None and self.filters:
            self.filters.filter = vals


class AutoFilter(Serialisable):

    tagname = "autoFilter"

    ref = CellRange()
    filterColumn = Sequence(expected_type=FilterColumn, allow_none=True)
    sortState = Typed(expected_type=SortState, allow_none=True)
    extLst = Typed(expected_type=ExtensionList, allow_none=True)

    __elements__ = ('filterColumn', 'sortState')

    def __init__(self,
                 ref=None,
                 filterColumn=(),
                 sortState=None,
                 extLst=None,
                ):
        self.ref = ref
        self.filterColumn = filterColumn
        self.sortState = sortState


    def __bool__(self):
        return self.ref is not None


    def __str__(self):
        return absolute_coordinate(self.ref)


    def add_filter_column(self, col_id, vals, blank=False):
        """
        Add row filter for specified column.

        :param col_id: Zero-origin column id. 0 means first column.
        :type  col_id: int
        :param vals: Value list to show.
        :type  vals: str[]
        :param blank: Show rows that have blank cell if True (default=``False``)
        :type  blank: bool
        """
        self.filterColumn.append(FilterColumn(colId=col_id, filters=Filters(blank=blank, filter=vals)))


    def add_sort_condition(self, ref, descending=False):
        """
        Add sort condition for cpecified range of cells.

        :param ref: range of the cells (e.g. 'A2:A150')
        :type  ref: string, is the same as that of the filter
        :param descending: Descending sort order (default=``False``)
        :type  descending: bool
        """
        cond = SortCondition(ref, descending)
        if self.sortState is None:
            self.sortState = SortState(ref=self.ref)
        self.sortState.sortCondition.append(cond)
```
