## Supplementary software v0.2.1 for "Virtual control arms for paediatric myopia trials: external validation of axial-elongation models": formula.py

```
# Copyright (c) 2010-2024 openpyxl

from openpyxl.compat import safe_string

class DataTableFormula:


    t = "dataTable"

    def __init__(self,
                 ref,
                 ca=False,
                 dt2D=False,
                 dtr=False,
                 r1=None,
                 r2=None,
                 del1=False,
                 del2=False,
                 **kw):
        self.ref = ref
        self.ca = ca
        self.dt2D = dt2D
        self.dtr = dtr
        self.r1 = r1
        self.r2 = r2
        self.del1 = del1
        self.del2 = del2


    def __iter__(self):
        for k in ["t", "ref", "dt2D", "dtr", "r1", "r2", "del1", "del2", "ca"]:
            v = getattr(self, k)
            if v:
                yield k, safe_string(v)


class ArrayFormula:

    t = "array"


    def __init__(self, ref, text=None):
        self.ref = ref
        self.text = text


    def __iter__(self):
        for k in ["t", "ref"]:
            v = getattr(self, k)
            if v:
                yield k, safe_string(v)
```
