## Supplementary software v0.2.1 for "Virtual control arms for paediatric myopia trials: external validation of axial-elongation models": header_footer.py

```
# Copyright (c) 2010-2024 openpyxl

# Simplified implementation of headers and footers: let worksheets have separate items

import re
from warnings import warn

from openpyxl.descriptors import (
    Alias,
    Bool,
    Strict,
    String,
    Integer,
    MatchPattern,
    Typed,
)
from openpyxl.descriptors.serialisable import Serialisable


from openpyxl.xml.functions import Element
from openpyxl.utils.escape import escape, unescape


FONT_PATTERN = '&"(?P<font>.+)"'
COLOR_PATTERN  = "&K(?P<color>[A-F0-9]{6})"
SIZE_REGEX = r"&(?P<size>\d+\s?)"
FORMAT_REGEX = re.compile("{0}|{1}|{2}".format(FONT_PATTERN, COLOR_PATTERN,
                                               SIZE_REGEX)
                          )

def _split_string(text):
    """
    Split the combined (decoded) string into left, center and right parts

    # See http://stackoverflow.com/questions/27711175/regex-with-multiple-optional-groups for discussion
    """

    ITEM_REGEX = re.compile("""
    (&L(?P<left>.+?))?
    (&C(?P<center>.+?))?
    (&R(?P<right>.+?))?
    $""", re.VERBOSE | re.DOTALL)

    m = ITEM_REGEX.match(text)
    try:
        parts = m.groupdict()
    except AttributeError:
        warn("""Cannot parse header or footer so it will be ignored""")
        parts = {'left':'', 'right':'', 'center':''}
    return parts


class _HeaderFooterPart(Strict):

    """
    Individual left/center/right header/footer part

    Do not use directly.

    Header & Footer ampersand codes:

    * &A   Inserts the worksheet name
    * &B   Toggles bold
    * &D or &[Date]   Inserts the current date
    * &E   Toggles double-underline
    * &F or &[File]   Inserts the workbook name
    * &I   Toggles italic
    * &N or &[Pages]   Inserts the total page count
    * &S   Toggles strikethrough
    * &T   Inserts the current time
    * &[Tab]   Inserts the worksheet name
    * &U   Toggles underline
    * &X   Toggles superscript
    * &Y   Toggles subscript
    * &P or &[Page]   Inserts the current page number
    * &P+n   Inserts the page number incremented by n
    * &P-n   Inserts the page number decremented by n
    * &[Path]   Inserts the workbook path
    * &&   Escapes the ampersand character
    * &"fontname"   Selects the named font
    * &nn   Selects the specified 2-digit font point size

    Colours are in RGB Hex
    """

    text = String(allow_none=True)
    font = String(allow_none=True)
    size = Integer(allow_none=True)
    RGB = ("^[A-Fa-f0-9]{6}$")
    color = MatchPattern(allow_none=True, pattern=RGB)


    def __init__(self, text=None, font=None, size=None, color=None):
        self.text = text
        self.font = font
        self.size = size
        self.color = color


    def __str__(self):
        """
        Convert to Excel HeaderFooter miniformat minus position
        """
        fmt = []
        if self.font:
            fmt.append(u'&"{0}"'.format(self.font))
        if self.size:
            fmt.append("&{0} ".format(self.size))
        if self.color:
            fmt.append("&K{0}".format(self.color))
        return u"".join(fmt + [self.text])

    def __bool__(self):
        return bool(self.text)


    @classmethod
    def from_str(cls, text):
        """
        Convert from miniformat to object
        """
        keys = ('font', 'color', 'size')
        kw = dict((k, v) for match in FORMAT_REGEX.findall(text)
                  for k, v in zip(keys, match) if v)

        kw['text'] = FORMAT_REGEX.sub('', text)

        return cls(**kw)


class HeaderFooterItem(Strict):
    """
    Header or footer item

    """

    left = Typed(expected_type=_HeaderFooterPart)
    center = Typed(expected_type=_HeaderFooterPart)
    centre = Alias("center")
    right = Typed(expected_type=_HeaderFooterPart)

    __keys = ('L', 'C', 'R')


    def __init__(self, left=None, right=None, center=None):
        if left is None:
            left = _HeaderFooterPart()
        self.left = left
        if center is None:
            center = _HeaderFooterPart()
        self.center = center
        if right is None:
            right = _HeaderFooterPart()
        self.right = right


    def __str__(self):
        """
        Pack parts into a single string
        """
        TRANSFORM = {'&[Tab]': '&A', '&[Pages]': '&N', '&[Date]': '&D',
                     '&[Path]': '&Z', '&[Page]': '&P', '&[Time]': '&T', '&[File]': '&F',
                     '&[Picture]': '&G'}

        # escape keys and create regex
        SUBS_REGEX = re.compile("|".join(["({0})".format(re.escape(k))
                                          for k in TRANSFORM]))

        def replace(match):
            """
            Callback for re.sub
            Replace expanded control with mini-format equivalent
            """
            sub = match.group(0)
            return TRANSFORM[sub]

        txt = []
        for key, part in zip(
            self.__keys, [self.left, self.center, self.right]):
            if part.text is not None:
                txt.append(u"&{0}{1}".format(key, str(part)))
        txt = "".join(txt)
        txt = SUBS_REGEX.sub(replace, txt)
        return escape(txt)


    def __bool__(self):
        return any([self.left, self.center, self.right])


    def to_tree(self, tagname):
        """
        Return as XML node
        """
        el = Element(tagname)
        el.text = str(self)
        return el


    @classmethod
    def from_tree(cls, node):
        if node.text:
            text = unescape(node.text)
            parts = _split_string(text)
            for k, v in parts.items():
                if v is not None:
                    parts[k] = _HeaderFooterPart.from_str(v)
            self = cls(**parts)
            return self


class HeaderFooter(Serialisable):

    tagname = "headerFooter"

    differentOddEven = Bool(allow_none=True)
    differentFirst = Bool(allow_none=True)
    scaleWithDoc = Bool(allow_none=True)
    alignWithMargins = Bool(allow_none=True)
    oddHeader = Typed(expected_type=HeaderFooterItem, allow_none=True)
    oddFooter = Typed(expected_type=HeaderFooterItem, allow_none=True)
    evenHeader = Typed(expected_type=HeaderFooterItem, allow_none=True)
    evenFooter = Typed(expected_type=HeaderFooterItem, allow_none=True)
    firstHeader = Typed(expected_type=HeaderFooterItem, allow_none=True)
    firstFooter = Typed(expected_type=HeaderFooterItem, allow_none=True)

    __elements__ = ("oddHeader", "oddFooter", "evenHeader", "evenFooter", "firstHeader", "firstFooter")

    def __init__(self,
                 differentOddEven=None,
                 differentFirst=None,
                 scaleWithDoc=None,
                 alignWithMargins=None,
                 oddHeader=None,
                 oddFooter=None,
                 evenHeader=None,
                 evenFooter=None,
                 firstHeader=None,
                 firstFooter=None,
                ):
        self.differentOddEven = differentOddEven
        self.differentFirst = differentFirst
        self.scaleWithDoc = scaleWithDoc
        self.alignWithMargins = alignWithMargins
        if oddHeader is None:
            oddHeader = HeaderFooterItem()
        self.oddHeader = oddHeader
        if oddFooter is None:
            oddFooter = HeaderFooterItem()
        self.oddFooter = oddFooter
        if evenHeader is None:
            evenHeader = HeaderFooterItem()
        self.evenHeader = evenHeader
        if evenFooter is None:
            evenFooter = HeaderFooterItem()
        self.evenFooter = evenFooter
        if firstHeader is None:
            firstHeader = HeaderFooterItem()
        self.firstHeader = firstHeader
        if firstFooter is None:
            firstFooter = HeaderFooterItem()
        self.firstFooter = firstFooter


    def __bool__(self):
        parts = [getattr(self, attr) for attr in self.__attrs__ + self.__elements__]
        return any(parts)
```
