## Supplementary software v0.2.1 for "Virtual control arms for paediatric myopia trials: external validation of axial-elongation models": hyperlink.py

```
from openpyxl.descriptors.serialisable import Serialisable
from openpyxl.descriptors import (
    String,
    Sequence,
)
from openpyxl.descriptors.excel import Relation


class Hyperlink(Serialisable):

    tagname = "hyperlink"

    ref = String()
    location = String(allow_none=True)
    tooltip = String(allow_none=True)
    display = String(allow_none=True)
    id = Relation()
    target = String(allow_none=True)

    __attrs__ = ("ref", "location", "tooltip", "display", "id")

    def __init__(self,
                 ref=None,
                 location=None,
                 tooltip=None,
                 display=None,
                 id=None,
                 target=None,
                ):
        self.ref = ref
        self.location = location
        self.tooltip = tooltip
        self.display = display
        self.id = id
        self.target = target


class HyperlinkList(Serialisable):

    tagname = "hyperlinks"

    __expected_type = Hyperlink
    hyperlink = Sequence(expected_type=__expected_type)

    def __init__(self, hyperlink=()):
        self.hyperlink = hyperlink
```
