## Supplementary software v0.2.1 for "Virtual control arms for paediatric myopia trials: external validation of axial-elongation models": merge.py

```
# Copyright (c) 2010-2024 openpyxl

import copy

from openpyxl.descriptors.serialisable import Serialisable
from openpyxl.descriptors import (
    Integer,
    Sequence,
)

from openpyxl.cell.cell import MergedCell
from openpyxl.styles.borders import Border

from .cell_range import CellRange


class MergeCell(CellRange):

    tagname = "mergeCell"
    ref = CellRange.coord

    __attrs__ = ("ref",)


    def __init__(self,
                 ref=None,
                ):
        super().__init__(ref)


    def __copy__(self):
        return self.__class__(self.ref)


class MergeCells(Serialisable):

    tagname = "mergeCells"

    count = Integer(allow_none=True)
    mergeCell = Sequence(expected_type=MergeCell, )

    __elements__ = ('mergeCell',)
    __attrs__ = ('count',)

    def __init__(self,
                 count=None,
                 mergeCell=(),
                ):
        self.mergeCell = mergeCell


    @property
    def count(self):
        return len(self.mergeCell)


class MergedCellRange(CellRange):

    """
    MergedCellRange stores the border information of a merged cell in the top
    left cell of the merged cell.
    The remaining cells in the merged cell are stored as MergedCell objects and
    get their border information from the upper left cell.
    """

    def __init__(self, worksheet, coord):
        self.ws = worksheet
        super().__init__(range_string=coord)
        self.start_cell = None
        self._get_borders()


    def _get_borders(self):
        """
        If the upper left cell of the merged cell does not yet exist, it is
        created.
        The upper left cell gets the border information of the bottom and right
        border from the bottom right cell of the merged cell, if available.
        """

        # Top-left cell.
        self.start_cell = self.ws._cells.get((self.min_row, self.min_col))
        if self.start_cell is None:
            self.start_cell = self.ws.cell(row=self.min_row, column=self.min_col)

        # Bottom-right cell
        end_cell = self.ws._cells.get((self.max_row, self.max_col))
        if end_cell is not None:
            self.start_cell.border += Border(right=end_cell.border.right,
                                             bottom=end_cell.border.bottom)


    def format(self):
        """
        Each cell of the merged cell is created as MergedCell if it does not
        already exist.

        The MergedCells at the edge of the merged cell gets its borders from
        the upper left cell.

         - The top MergedCells get the top border from the top left cell.
         - The bottom MergedCells get the bottom border from the top left cell.
         - The left MergedCells get the left border from the top left cell.
         - The right MergedCells get the right border from the top left cell.
        """

        names = ['top', 'left', 'right', 'bottom']

        for name in names:
            side = getattr(self.start_cell.border, name)
            if side and side.style is None:
                continue # don't need to do anything if there is no border style
            border = Border(**{name:side})
            for coord in getattr(self, name):
                cell = self.ws._cells.get(coord)
                if cell is None:
                    row, col = coord
                    cell = MergedCell(self.ws, row=row, column=col)
                    self.ws._cells[(cell.row, cell.column)] = cell
                cell.border += border

        protected = self.start_cell.protection is not None
        if protected:
            protection = copy.copy(self.start_cell.protection)
        for coord in self.cells:
            cell = self.ws._cells.get(coord)
            if cell is None:
                row, col = coord
                cell = MergedCell(self.ws, row=row, column=col)
                self.ws._cells[(cell.row, cell.column)] = cell

            if protected:
                cell.protection = protection


    def __contains__(self, coord):
        return coord in CellRange(self.coord)


    def __copy__(self):
        return self.__class__(self.ws, self.coord)
```
