## Supplementary software v0.2.1 for "Virtual control arms for paediatric myopia trials: external validation of axial-elongation models": ole.py

```
# Copyright (c) 2010-2024 openpyxl

from openpyxl.descriptors.serialisable import Serialisable
from openpyxl.descriptors import (
    Typed,
    Integer,
    String,
    Set,
    Bool,
    Sequence,
)

from openpyxl.drawing.spreadsheet_drawing import AnchorMarker
from openpyxl.xml.constants import SHEET_DRAWING_NS


class ObjectAnchor(Serialisable):

    tagname = "anchor"

    _from = Typed(expected_type=AnchorMarker, namespace=SHEET_DRAWING_NS)
    to = Typed(expected_type=AnchorMarker, namespace=SHEET_DRAWING_NS)
    moveWithCells = Bool(allow_none=True)
    sizeWithCells = Bool(allow_none=True)
    z_order = Integer(allow_none=True, hyphenated=True)


    def __init__(self,
                 _from=None,
                 to=None,
                 moveWithCells=False,
                 sizeWithCells=False,
                 z_order=None,
                ):
        self._from = _from
        self.to = to
        self.moveWithCells = moveWithCells
        self.sizeWithCells = sizeWithCells
        self.z_order = z_order


class ObjectPr(Serialisable):

    tagname = "objectPr"

    anchor = Typed(expected_type=ObjectAnchor, )
    locked = Bool(allow_none=True)
    defaultSize = Bool(allow_none=True)
    _print = Bool(allow_none=True)
    disabled = Bool(allow_none=True)
    uiObject = Bool(allow_none=True)
    autoFill = Bool(allow_none=True)
    autoLine = Bool(allow_none=True)
    autoPict = Bool(allow_none=True)
    macro = String()
    altText = String(allow_none=True)
    dde = Bool(allow_none=True)

    __elements__ = ('anchor',)

    def __init__(self,
                 anchor=None,
                 locked=True,
                 defaultSize=True,
                 _print=True,
                 disabled=False,
                 uiObject=False,
                 autoFill=True,
                 autoLine=True,
                 autoPict=True,
                 macro=None,
                 altText=None,
                 dde=False,
                ):
        self.anchor = anchor
        self.locked = locked
        self.defaultSize = defaultSize
        self._print = _print
        self.disabled = disabled
        self.uiObject = uiObject
        self.autoFill = autoFill
        self.autoLine = autoLine
        self.autoPict = autoPict
        self.macro = macro
        self.altText = altText
        self.dde = dde


class OleObject(Serialisable):

    tagname = "oleObject"

    objectPr = Typed(expected_type=ObjectPr, allow_none=True)
    progId = String(allow_none=True)
    dvAspect = Set(values=(['DVASPECT_CONTENT', 'DVASPECT_ICON']))
    link = String(allow_none=True)
    oleUpdate = Set(values=(['OLEUPDATE_ALWAYS', 'OLEUPDATE_ONCALL']))
    autoLoad = Bool(allow_none=True)
    shapeId = Integer()

    __elements__ = ('objectPr',)

    def __init__(self,
                 objectPr=None,
                 progId=None,
                 dvAspect='DVASPECT_CONTENT',
                 link=None,
                 oleUpdate=None,
                 autoLoad=False,
                 shapeId=None,
                ):
        self.objectPr = objectPr
        self.progId = progId
        self.dvAspect = dvAspect
        self.link = link
        self.oleUpdate = oleUpdate
        self.autoLoad = autoLoad
        self.shapeId = shapeId


class OleObjects(Serialisable):

    tagname = "oleObjects"

    oleObject = Sequence(expected_type=OleObject)

    __elements__ = ('oleObject',)

    def __init__(self,
                 oleObject=(),
                ):
        self.oleObject = oleObject
```
