## Supplementary software v0.2.1 for "Virtual control arms for paediatric myopia trials: external validation of axial-elongation models": page.py

```
# Copyright (c) 2010-2024 openpyxl

from openpyxl.descriptors.serialisable import Serialisable
from openpyxl.descriptors import (
    Float,
    Bool,
    Integer,
    NoneSet,
    )
from openpyxl.descriptors.excel import UniversalMeasure, Relation


class PrintPageSetup(Serialisable):
    """ Worksheet print page setup """

    tagname = "pageSetup"

    orientation = NoneSet(values=("default", "portrait", "landscape"))
    paperSize = Integer(allow_none=True)
    scale = Integer(allow_none=True)
    fitToHeight = Integer(allow_none=True)
    fitToWidth = Integer(allow_none=True)
    firstPageNumber = Integer(allow_none=True)
    useFirstPageNumber = Bool(allow_none=True)
    paperHeight = UniversalMeasure(allow_none=True)
    paperWidth = UniversalMeasure(allow_none=True)
    pageOrder = NoneSet(values=("downThenOver", "overThenDown"))
    usePrinterDefaults = Bool(allow_none=True)
    blackAndWhite = Bool(allow_none=True)
    draft = Bool(allow_none=True)
    cellComments = NoneSet(values=("asDisplayed", "atEnd"))
    errors = NoneSet(values=("displayed", "blank", "dash", "NA"))
    horizontalDpi = Integer(allow_none=True)
    verticalDpi = Integer(allow_none=True)
    copies = Integer(allow_none=True)
    id = Relation()


    def __init__(self,
                 worksheet=None,
                 orientation=None,
                 paperSize=None,
                 scale=None,
                 fitToHeight=None,
                 fitToWidth=None,
                 firstPageNumber=None,
                 useFirstPageNumber=None,
                 paperHeight=None,
                 paperWidth=None,
                 pageOrder=None,
                 usePrinterDefaults=None,
                 blackAndWhite=None,
                 draft=None,
                 cellComments=None,
                 errors=None,
                 horizontalDpi=None,
                 verticalDpi=None,
                 copies=None,
                 id=None):
        self._parent = worksheet
        self.orientation = orientation
        self.paperSize = paperSize
        self.scale = scale
        self.fitToHeight = fitToHeight
        self.fitToWidth = fitToWidth
        self.firstPageNumber = firstPageNumber
        self.useFirstPageNumber = useFirstPageNumber
        self.paperHeight = paperHeight
        self.paperWidth = paperWidth
        self.pageOrder = pageOrder
        self.usePrinterDefaults = usePrinterDefaults
        self.blackAndWhite = blackAndWhite
        self.draft = draft
        self.cellComments = cellComments
        self.errors = errors
        self.horizontalDpi = horizontalDpi
        self.verticalDpi = verticalDpi
        self.copies = copies
        self.id = id


    def __bool__(self):
        return bool(dict(self))


    @property
    def sheet_properties(self):
        """
        Proxy property
        """
        return self._parent.sheet_properties.pageSetUpPr


    @property
    def fitToPage(self):
        return self.sheet_properties.fitToPage


    @fitToPage.setter
    def fitToPage(self, value):
        self.sheet_properties.fitToPage = value


    @property
    def autoPageBreaks(self):
        return self.sheet_properties.autoPageBreaks


    @autoPageBreaks.setter
    def autoPageBreaks(self, value):
        self.sheet_properties.autoPageBreaks = value


    @classmethod
    def from_tree(cls, node):
        self = super().from_tree(node)
        self.id = None # strip link to binary settings
        return self


class PrintOptions(Serialisable):
    """ Worksheet print options """

    tagname = "printOptions"
    horizontalCentered = Bool(allow_none=True)
    verticalCentered = Bool(allow_none=True)
    headings = Bool(allow_none=True)
    gridLines = Bool(allow_none=True)
    gridLinesSet = Bool(allow_none=True)

    def __init__(self, horizontalCentered=None,
                 verticalCentered=None,
                 headings=None,
                 gridLines=None,
                 gridLinesSet=None,
                 ):
        self.horizontalCentered = horizontalCentered
        self.verticalCentered = verticalCentered
        self.headings = headings
        self.gridLines = gridLines
        self.gridLinesSet = gridLinesSet


    def __bool__(self):
        return bool(dict(self))


class PageMargins(Serialisable):
    """
    Information about page margins for view/print layouts.
    Standard values (in inches)
    left, right = 0.75
    top, bottom = 1
    header, footer = 0.5
    """
    tagname = "pageMargins"

    left = Float()
    right = Float()
    top = Float()
    bottom = Float()
    header = Float()
    footer = Float()

    def __init__(self, left=0.75, right=0.75, top=1, bottom=1, header=0.5,
                 footer=0.5):
        self.left = left
        self.right = right
        self.top = top
        self.bottom = bottom
        self.header = header
        self.footer = footer
```
