## Supplementary software v0.2.1 for "Virtual control arms for paediatric myopia trials: external validation of axial-elongation models": pagebreak.py

```
# Copyright (c) 2010-2024 openpyxl

from openpyxl.descriptors.serialisable import Serialisable
from openpyxl.descriptors import (
    Integer,
    Bool,
    Sequence,
)


class Break(Serialisable):

    tagname = "brk"

    id = Integer(allow_none=True)
    min = Integer(allow_none=True)
    max = Integer(allow_none=True)
    man = Bool(allow_none=True)
    pt = Bool(allow_none=True)

    def __init__(self,
                 id=0,
                 min=0,
                 max=16383,
                 man=True,
                 pt=None,
                ):
        self.id = id
        self.min = min
        self.max = max
        self.man = man
        self.pt = pt


class RowBreak(Serialisable):

    tagname = "rowBreaks"

    count = Integer(allow_none=True)
    manualBreakCount = Integer(allow_none=True)
    brk = Sequence(expected_type=Break, allow_none=True)

    __elements__ = ('brk',)
    __attrs__ = ("count", "manualBreakCount",)

    def __init__(self,
                 count=None,
                 manualBreakCount=None,
                 brk=(),
                ):
        self.brk = brk


    def __bool__(self):
        return len(self.brk) > 0


    def __len__(self):
        return len(self.brk)


    @property
    def count(self):
        return len(self)


    @property
    def manualBreakCount(self):
        return len(self)


    def append(self, brk=None):
        """
        Add a page break
        """
        vals = list(self.brk)
        if not isinstance(brk, Break):
            brk = Break(id=self.count+1)
        vals.append(brk)
        self.brk = vals


PageBreak = RowBreak


class ColBreak(RowBreak):

    tagname = "colBreaks"

    count = RowBreak.count
    manualBreakCount = RowBreak.manualBreakCount
    brk = RowBreak.brk

    __attrs__ = RowBreak.__attrs__
```
