## Supplementary software v0.2.1 for "Virtual control arms for paediatric myopia trials: external validation of axial-elongation models": picture.py

```
#Autogenerated schema
from openpyxl.descriptors.serialisable import Serialisable

# same as related

class SheetBackgroundPicture(Serialisable):

    tagname = "sheetBackgroundPicture"
```
