## Supplementary software v0.2.1 for "Virtual control arms for paediatric myopia trials: external validation of axial-elongation models": print_settings.py

```
# Copyright (c) 2010-2024 openpyxl

import re
from openpyxl.descriptors import (
    Strict,
    Integer,
    String,
    Typed,
)
from openpyxl.utils import quote_sheetname, absolute_coordinate
from openpyxl.utils.cell import SHEET_TITLE, SHEETRANGE_RE, RANGE_EXPR

from .cell_range import MultiCellRange

COL_RANGE = r"""(?P<cols>[$]?(?P<min_col>[a-zA-Z]{1,3}):[$]?(?P<max_col>[a-zA-Z]{1,3}))"""
COL_RANGE_RE = re.compile(COL_RANGE)
ROW_RANGE = r"""(?P<rows>[$]?(?P<min_row>\d+):[$]?(?P<max_row>\d+))"""
ROW_RANGE_RE = re.compile(ROW_RANGE)
TITLES_REGEX = re.compile("""{0}{1}?,?{2}?,?""".format(SHEET_TITLE, ROW_RANGE, COL_RANGE),
                          re.VERBOSE)
PRINT_AREA_RE = re.compile(f"({SHEET_TITLE})?(?P<cells>{RANGE_EXPR})", re.VERBOSE)

class ColRange(Strict):
    """
    Represent a range of at least one column
    """

    min_col = String()
    max_col = String()


    def __init__(self, range_string=None, min_col=None, max_col=None):
        if range_string is not None:
            match = COL_RANGE_RE.match(range_string)
            if not match:
                raise ValueError(f"{range_string} is not a valid column range")
            min_col, max_col = match.groups()[1:]
        self.min_col = min_col
        self.max_col = max_col


    def __eq__(self, other):
        if isinstance(other, self.__class__):
            return (self.min_col == other.min_col
                    and
                    self.max_col == other.max_col)
        elif isinstance(other, str):
            return (str(self) == other
                    or
                    f"{self.min_col}:{self.max_col}")
        return False


    def __repr__(self):
        return f"Range of columns from '{self.min_col}' to '{self.max_col}'"


    def __str__(self):
        return f"${self.min_col}:${self.max_col}"


class RowRange(Strict):
    """
    Represent a range of at least one row
    """

    min_row = Integer()
    max_row = Integer()

    def __init__(self, range_string=None, min_row=None, max_row=None):
        if range_string is not None:
            match = ROW_RANGE_RE.match(range_string)
            if not match:
                raise ValueError(f"{range_string} is not a valid row range")
            min_row, max_row = match.groups()[1:]
        self.min_row = min_row
        self.max_row = max_row


    def __eq__(self, other):
        if isinstance(other, self.__class__):
            return (self.min_row == other.min_row
                    and
                    self.max_row == other.max_row)
        elif isinstance(other, str):
            return (str(self) == other
                    or
                    f"{self.min_row}:{self.max_row}")
        return False

    def __repr__(self):
        return f"Range of rows from '{self.min_row}' to '{self.max_row}'"


    def __str__(self):
        return f"${self.min_row}:${self.max_row}"


class PrintTitles(Strict):
    """
    Contains at least either a range of rows or columns
    """

    cols = Typed(expected_type=ColRange, allow_none=True)
    rows = Typed(expected_type=RowRange, allow_none=True)
    title = String()


    def __init__(self, cols=None, rows=None, title=""):
        self.cols = cols
        self.rows = rows
        self.title = title


    @classmethod
    def from_string(cls, value):
        kw = dict((k, v) for match in TITLES_REGEX.finditer(value)
                  for k, v in match.groupdict().items() if v)

        if not kw:
            raise ValueError(f"{value} is not a valid print titles definition")

        cols = rows = None

        if "cols" in kw:
            cols = ColRange(kw["cols"])
        if "rows" in kw:
            rows = RowRange(kw["rows"])

        title = kw.get("quoted") or kw.get("notquoted")

        return cls(cols=cols, rows=rows, title=title)


    def __eq__(self, other):
        if isinstance(other, self.__class__):
            return (self.cols == other.cols
                    and
                    self.rows == other.rows
                    and
                    self.title == other.title)
        elif isinstance(other, str):
            return str(self) == other
        return False

    def __repr__(self):
        return f"Print titles for sheet {self.title} cols {self.rows}, rows {self.cols}"


    def __str__(self):
        title = quote_sheetname(self.title)
        titles = ",".join([f"{title}!{value}" for value in (self.rows, self.cols) if value])
        return titles or ""


class PrintArea(MultiCellRange):


    @classmethod
    def from_string(cls, value):
        new = []
        for m in PRINT_AREA_RE.finditer(value): # can be multiple
            coord = m.group("cells")
            if coord:
                new.append(coord)
        return cls(new)


    def __init__(self, ranges=(), title=""):
        self.title = ""
        super().__init__(ranges)


    def __str__(self):
        if self.ranges:
            return ",".join([f"{quote_sheetname(self.title)}!{absolute_coordinate(str(range))}"
                             for range in self.sorted()])
        return ""


    def __eq__(self, other):
        super().__eq__(other)
        if isinstance(other, str):
            return str(self) == other
```
