## Supplementary software v0.2.1 for "Virtual control arms for paediatric myopia trials: external validation of axial-elongation models": properties.py

```
# Copyright (c) 2010-2024 openpyxl

"""Worksheet Properties"""

from openpyxl.descriptors.serialisable import Serialisable
from openpyxl.descriptors import String, Bool, Typed
from openpyxl.styles.colors import ColorDescriptor


class Outline(Serialisable):

    tagname = "outlinePr"

    applyStyles = Bool(allow_none=True)
    summaryBelow = Bool(allow_none=True)
    summaryRight = Bool(allow_none=True)
    showOutlineSymbols = Bool(allow_none=True)


    def __init__(self,
                 applyStyles=None,
                 summaryBelow=None,
                 summaryRight=None,
                 showOutlineSymbols=None
                 ):
        self.applyStyles = applyStyles
        self.summaryBelow = summaryBelow
        self.summaryRight = summaryRight
        self.showOutlineSymbols = showOutlineSymbols


class PageSetupProperties(Serialisable):

    tagname = "pageSetUpPr"

    autoPageBreaks = Bool(allow_none=True)
    fitToPage = Bool(allow_none=True)

    def __init__(self, autoPageBreaks=None, fitToPage=None):
        self.autoPageBreaks = autoPageBreaks
        self.fitToPage = fitToPage


class WorksheetProperties(Serialisable):

    tagname = "sheetPr"

    codeName = String(allow_none=True)
    enableFormatConditionsCalculation = Bool(allow_none=True)
    filterMode = Bool(allow_none=True)
    published = Bool(allow_none=True)
    syncHorizontal = Bool(allow_none=True)
    syncRef = String(allow_none=True)
    syncVertical = Bool(allow_none=True)
    transitionEvaluation = Bool(allow_none=True)
    transitionEntry = Bool(allow_none=True)
    tabColor = ColorDescriptor(allow_none=True)
    outlinePr = Typed(expected_type=Outline, allow_none=True)
    pageSetUpPr = Typed(expected_type=PageSetupProperties, allow_none=True)

    __elements__ = ('tabColor', 'outlinePr', 'pageSetUpPr')


    def __init__(self,
                 codeName=None,
                 enableFormatConditionsCalculation=None,
                 filterMode=None,
                 published=None,
                 syncHorizontal=None,
                 syncRef=None,
                 syncVertical=None,
                 transitionEvaluation=None,
                 transitionEntry=None,
                 tabColor=None,
                 outlinePr=None,
                 pageSetUpPr=None
                 ):
        """ Attributes """
        self.codeName = codeName
        self.enableFormatConditionsCalculation = enableFormatConditionsCalculation
        self.filterMode = filterMode
        self.published = published
        self.syncHorizontal = syncHorizontal
        self.syncRef = syncRef
        self.syncVertical = syncVertical
        self.transitionEvaluation = transitionEvaluation
        self.transitionEntry = transitionEntry
        """ Elements """
        self.tabColor = tabColor
        if outlinePr is None:
            self.outlinePr = Outline(summaryBelow=True, summaryRight=True)
        else:
            self.outlinePr = outlinePr

        if pageSetUpPr is None:
            pageSetUpPr = PageSetupProperties()
        self.pageSetUpPr = pageSetUpPr
```
