## Supplementary software v0.2.1 for "Virtual control arms for paediatric myopia trials: external validation of axial-elongation models": protection.py

```
# Copyright (c) 2010-2024 openpyxl

from openpyxl.descriptors import (
    Bool,
    String,
    Alias,
    Integer,
)
from openpyxl.descriptors.serialisable import Serialisable
from openpyxl.descriptors.excel import (
    Base64Binary,
)
from openpyxl.utils.protection import hash_password


class _Protected:
    _password = None

    def set_password(self, value='', already_hashed=False):
        """Set a password on this sheet."""
        if not already_hashed:
            value = hash_password(value)
        self._password = value

    @property
    def password(self):
        """Return the password value, regardless of hash."""
        return self._password

    @password.setter
    def password(self, value):
        """Set a password directly, forcing a hash step."""
        self.set_password(value)


class SheetProtection(Serialisable, _Protected):
    """
    Information about protection of various aspects of a sheet. True values
    mean that protection for the object or action is active This is the
    **default** when protection is active, ie. users cannot do something
    """

    tagname = "sheetProtection"

    sheet = Bool()
    enabled = Alias('sheet')
    objects = Bool()
    scenarios = Bool()
    formatCells = Bool()
    formatColumns = Bool()
    formatRows = Bool()
    insertColumns = Bool()
    insertRows = Bool()
    insertHyperlinks = Bool()
    deleteColumns = Bool()
    deleteRows = Bool()
    selectLockedCells = Bool()
    selectUnlockedCells = Bool()
    sort = Bool()
    autoFilter = Bool()
    pivotTables = Bool()
    saltValue = Base64Binary(allow_none=True)
    spinCount = Integer(allow_none=True)
    algorithmName = String(allow_none=True)
    hashValue = Base64Binary(allow_none=True)


    __attrs__ = ('selectLockedCells', 'selectUnlockedCells', 'algorithmName',
              'sheet', 'objects', 'insertRows', 'insertHyperlinks', 'autoFilter',
              'scenarios', 'formatColumns', 'deleteColumns', 'insertColumns',
              'pivotTables', 'deleteRows', 'formatCells', 'saltValue', 'formatRows',
              'sort', 'spinCount', 'password', 'hashValue')


    def __init__(self, sheet=False, objects=False, scenarios=False,
                 formatCells=True, formatRows=True, formatColumns=True,
                 insertColumns=True, insertRows=True, insertHyperlinks=True,
                 deleteColumns=True, deleteRows=True, selectLockedCells=False,
                 selectUnlockedCells=False, sort=True, autoFilter=True, pivotTables=True,
                 password=None, algorithmName=None, saltValue=None, spinCount=None, hashValue=None):
        self.sheet = sheet
        self.objects = objects
        self.scenarios = scenarios
        self.formatCells = formatCells
        self.formatColumns = formatColumns
        self.formatRows = formatRows
        self.insertColumns = insertColumns
        self.insertRows = insertRows
        self.insertHyperlinks = insertHyperlinks
        self.deleteColumns = deleteColumns
        self.deleteRows = deleteRows
        self.selectLockedCells = selectLockedCells
        self.selectUnlockedCells = selectUnlockedCells
        self.sort = sort
        self.autoFilter = autoFilter
        self.pivotTables = pivotTables
        if password is not None:
            self.password = password
        self.algorithmName = algorithmName
        self.saltValue = saltValue
        self.spinCount = spinCount
        self.hashValue = hashValue


    def set_password(self, value='', already_hashed=False):
        super().set_password(value, already_hashed)
        self.enable()


    def enable(self):
        self.sheet = True


    def disable(self):
        self.sheet = False


    def  __bool__(self):
        return self.sheet
```
