## Supplementary software v0.2.1 for "Virtual control arms for paediatric myopia trials: external validation of axial-elongation models": related.py

```
# Copyright (c) 2010-2024 openpyxl

from openpyxl.descriptors.serialisable import Serialisable
from openpyxl.descriptors.excel import Relation


class Related(Serialisable):

    id = Relation()


    def __init__(self, id=None):
        self.id = id


    def to_tree(self, tagname, idx=None):
        return super().to_tree(tagname)
```
