## Supplementary software v0.2.1 for "Virtual control arms for paediatric myopia trials: external validation of axial-elongation models": scenario.py

```
# Copyright (c) 2010-2024 openpyxl

from openpyxl.descriptors.serialisable import Serialisable
from openpyxl.descriptors import (
    String,
    Integer,
    Bool,
    Sequence,
    Convertible,
)
from .cell_range import MultiCellRange


class InputCells(Serialisable):

    tagname = "inputCells"

    r = String()
    deleted = Bool(allow_none=True)
    undone = Bool(allow_none=True)
    val = String()
    numFmtId = Integer(allow_none=True)

    def __init__(self,
                 r=None,
                 deleted=False,
                 undone=False,
                 val=None,
                 numFmtId=None,
                ):
        self.r = r
        self.deleted = deleted
        self.undone = undone
        self.val = val
        self.numFmtId = numFmtId


class Scenario(Serialisable):

    tagname = "scenario"

    inputCells = Sequence(expected_type=InputCells)
    name = String()
    locked = Bool(allow_none=True)
    hidden = Bool(allow_none=True)
    user = String(allow_none=True)
    comment = String(allow_none=True)

    __elements__ = ('inputCells',)
    __attrs__ = ('name', 'locked', 'hidden', 'user', 'comment', 'count')

    def __init__(self,
                 inputCells=(),
                 name=None,
                 locked=False,
                 hidden=False,
                 count=None,
                 user=None,
                 comment=None,
                ):
        self.inputCells = inputCells
        self.name = name
        self.locked = locked
        self.hidden = hidden
        self.user = user
        self.comment = comment


    @property
    def count(self):
        return len(self.inputCells)


class ScenarioList(Serialisable):

    tagname = "scenarios"

    scenario = Sequence(expected_type=Scenario)
    current = Integer(allow_none=True)
    show = Integer(allow_none=True)
    sqref = Convertible(expected_type=MultiCellRange, allow_none=True)

    __elements__ = ('scenario',)

    def __init__(self,
                 scenario=(),
                 current=None,
                 show=None,
                 sqref=None,
                ):
        self.scenario = scenario
        self.current = current
        self.show = show
        self.sqref = sqref


    def append(self, scenario):
        s = self.scenario
        s.append(scenario)
        self.scenario = s


    def __bool__(self):
        return bool(self.scenario)
```
