## Supplementary software v0.2.1 for "Virtual control arms for paediatric myopia trials: external validation of axial-elongation models": smart_tag.py

```
#Autogenerated schema
from openpyxl.descriptors.serialisable import Serialisable
from openpyxl.descriptors import (
    Bool,
    Integer,
    String,
    Sequence,
)


class CellSmartTagPr(Serialisable):

    tagname = "cellSmartTagPr"

    key = String()
    val = String()

    def __init__(self,
                 key=None,
                 val=None,
                ):
        self.key = key
        self.val = val


class CellSmartTag(Serialisable):

    tagname = "cellSmartTag"

    cellSmartTagPr = Sequence(expected_type=CellSmartTagPr)
    type = Integer()
    deleted = Bool(allow_none=True)
    xmlBased = Bool(allow_none=True)

    __elements__ = ('cellSmartTagPr',)

    def __init__(self,
                 cellSmartTagPr=(),
                 type=None,
                 deleted=False,
                 xmlBased=False,
                ):
        self.cellSmartTagPr = cellSmartTagPr
        self.type = type
        self.deleted = deleted
        self.xmlBased = xmlBased


class CellSmartTags(Serialisable):

    tagname = "cellSmartTags"

    cellSmartTag = Sequence(expected_type=CellSmartTag)
    r = String()

    __elements__ = ('cellSmartTag',)

    def __init__(self,
                 cellSmartTag=(),
                 r=None,
                ):
        self.cellSmartTag = cellSmartTag
        self.r = r


class SmartTags(Serialisable):

    tagname = "smartTags"

    cellSmartTags = Sequence(expected_type=CellSmartTags)

    __elements__ = ('cellSmartTags',)

    def __init__(self,
                 cellSmartTags=(),
                ):
        self.cellSmartTags = cellSmartTags
```
