## Supplementary software v0.2.1 for "Virtual control arms for paediatric myopia trials: external validation of axial-elongation models": table.py

```
# Copyright (c) 2010-2024 openpyxl

from openpyxl.descriptors.serialisable import Serialisable
from openpyxl.descriptors import (
    Descriptor,
    Alias,
    Typed,
    Bool,
    Integer,
    NoneSet,
    String,
    Sequence,
)
from openpyxl.descriptors.excel import ExtensionList, CellRange
from openpyxl.descriptors.sequence import NestedSequence
from openpyxl.xml.constants import SHEET_MAIN_NS, REL_NS
from openpyxl.xml.functions import tostring
from openpyxl.utils import range_boundaries
from openpyxl.utils.escape import escape, unescape

from .related import Related

from .filters import (
    AutoFilter,
    SortState,
)

TABLESTYLES = tuple(
    ["TableStyleMedium{0}".format(i) for i in range(1, 29)]
    + ["TableStyleLight{0}".format(i) for i in range(1, 22)]
    + ["TableStyleDark{0}".format(i) for i in range(1, 12)]
)

PIVOTSTYLES = tuple(
    ["PivotStyleMedium{0}".format(i) for i in range(1, 29)]
    + ["PivotStyleLight{0}".format(i) for i in range(1, 29)]
    + ["PivotStyleDark{0}".format(i) for i in range(1, 29)]
)


class TableStyleInfo(Serialisable):

    tagname = "tableStyleInfo"

    name = String(allow_none=True)
    showFirstColumn = Bool(allow_none=True)
    showLastColumn = Bool(allow_none=True)
    showRowStripes = Bool(allow_none=True)
    showColumnStripes = Bool(allow_none=True)

    def __init__(self,
                 name=None,
                 showFirstColumn=None,
                 showLastColumn=None,
                 showRowStripes=None,
                 showColumnStripes=None,
                ):
        self.name = name
        self.showFirstColumn = showFirstColumn
        self.showLastColumn = showLastColumn
        self.showRowStripes = showRowStripes
        self.showColumnStripes = showColumnStripes


class XMLColumnProps(Serialisable):

    tagname = "xmlColumnPr"

    mapId = Integer()
    xpath = String()
    denormalized = Bool(allow_none=True)
    xmlDataType = String()
    extLst = Typed(expected_type=ExtensionList, allow_none=True)

    __elements__ = ()

    def __init__(self,
                 mapId=None,
                 xpath=None,
                 denormalized=None,
                 xmlDataType=None,
                 extLst=None,
                ):
        self.mapId = mapId
        self.xpath = xpath
        self.denormalized = denormalized
        self.xmlDataType = xmlDataType


class TableFormula(Serialisable):

    tagname = "tableFormula"

    ## Note formula is stored as the text value

    array = Bool(allow_none=True)
    attr_text = Descriptor()
    text = Alias('attr_text')


    def __init__(self,
                 array=None,
                 attr_text=None,
                ):
        self.array = array
        self.attr_text = attr_text


class TableColumn(Serialisable):

    tagname = "tableColumn"

    id = Integer()
    uniqueName = String(allow_none=True)
    name = String()
    totalsRowFunction = NoneSet(values=(['sum', 'min', 'max', 'average',
                                         'count', 'countNums', 'stdDev', 'var', 'custom']))
    totalsRowLabel = String(allow_none=True)
    queryTableFieldId = Integer(allow_none=True)
    headerRowDxfId = Integer(allow_none=True)
    dataDxfId = Integer(allow_none=True)
    totalsRowDxfId = Integer(allow_none=True)
    headerRowCellStyle = String(allow_none=True)
    dataCellStyle = String(allow_none=True)
    totalsRowCellStyle = String(allow_none=True)
    calculatedColumnFormula = Typed(expected_type=TableFormula, allow_none=True)
    totalsRowFormula = Typed(expected_type=TableFormula, allow_none=True)
    xmlColumnPr = Typed(expected_type=XMLColumnProps, allow_none=True)
    extLst = Typed(expected_type=ExtensionList, allow_none=True)

    __elements__ = ('calculatedColumnFormula', 'totalsRowFormula',
                    'xmlColumnPr', 'extLst')

    def __init__(self,
                 id=None,
                 uniqueName=None,
                 name=None,
                 totalsRowFunction=None,
                 totalsRowLabel=None,
                 queryTableFieldId=None,
                 headerRowDxfId=None,
                 dataDxfId=None,
                 totalsRowDxfId=None,
                 headerRowCellStyle=None,
                 dataCellStyle=None,
                 totalsRowCellStyle=None,
                 calculatedColumnFormula=None,
                 totalsRowFormula=None,
                 xmlColumnPr=None,
                 extLst=None,
                ):
        self.id = id
        self.uniqueName = uniqueName
        self.name = name
        self.totalsRowFunction = totalsRowFunction
        self.totalsRowLabel = totalsRowLabel
        self.queryTableFieldId = queryTableFieldId
        self.headerRowDxfId = headerRowDxfId
        self.dataDxfId = dataDxfId
        self.totalsRowDxfId = totalsRowDxfId
        self.headerRowCellStyle = headerRowCellStyle
        self.dataCellStyle = dataCellStyle
        self.totalsRowCellStyle = totalsRowCellStyle
        self.calculatedColumnFormula = calculatedColumnFormula
        self.totalsRowFormula = totalsRowFormula
        self.xmlColumnPr = xmlColumnPr
        self.extLst = extLst


    def __iter__(self):
        for k, v in super().__iter__():
            if k == 'name':
                v = escape(v)
            yield k, v


    @classmethod
    def from_tree(cls, node):
        self = super().from_tree(node)
        self.name = unescape(self.name)
        return self


class TableNameDescriptor(String):

    """
    Table names cannot have spaces in them
    """

    def __set__(self, instance, value):
        if value is not None and " " in value:
            raise ValueError("Table names cannot have spaces")
        super().__set__(instance, value)


class Table(Serialisable):

    _path = "/tables/table{0}.xml"
    mime_type = "application/vnd.openxmlformats-officedocument.spreadsheetml.table+xml"
    _rel_type = REL_NS + "/table"
    _rel_id = None

    tagname = "table"

    id = Integer()
    name = String(allow_none=True)
    displayName = TableNameDescriptor()
    comment = String(allow_none=True)
    ref = CellRange()
    tableType = NoneSet(values=(['worksheet', 'xml', 'queryTable']))
    headerRowCount = Integer(allow_none=True)
    insertRow = Bool(allow_none=True)
    insertRowShift = Bool(allow_none=True)
    totalsRowCount = Integer(allow_none=True)
    totalsRowShown = Bool(allow_none=True)
    published = Bool(allow_none=True)
    headerRowDxfId = Integer(allow_none=True)
    dataDxfId = Integer(allow_none=True)
    totalsRowDxfId = Integer(allow_none=True)
    headerRowBorderDxfId = Integer(allow_none=True)
    tableBorderDxfId = Integer(allow_none=True)
    totalsRowBorderDxfId = Integer(allow_none=True)
    headerRowCellStyle = String(allow_none=True)
    dataCellStyle = String(allow_none=True)
    totalsRowCellStyle = String(allow_none=True)
    connectionId = Integer(allow_none=True)
    autoFilter = Typed(expected_type=AutoFilter, allow_none=True)
    sortState = Typed(expected_type=SortState, allow_none=True)
    tableColumns = NestedSequence(expected_type=TableColumn, count=True)
    tableStyleInfo = Typed(expected_type=TableStyleInfo, allow_none=True)
    extLst = Typed(expected_type=ExtensionList, allow_none=True)

    __elements__ = ('autoFilter', 'sortState', 'tableColumns',
                    'tableStyleInfo')

    def __init__(self,
                 id=1,
                 displayName=None,
                 ref=None,
                 name=None,
                 comment=None,
                 tableType=None,
                 headerRowCount=1,
                 insertRow=None,
                 insertRowShift=None,
                 totalsRowCount=None,
                 totalsRowShown=None,
                 published=None,
                 headerRowDxfId=None,
                 dataDxfId=None,
                 totalsRowDxfId=None,
                 headerRowBorderDxfId=None,
                 tableBorderDxfId=None,
                 totalsRowBorderDxfId=None,
                 headerRowCellStyle=None,
                 dataCellStyle=None,
                 totalsRowCellStyle=None,
                 connectionId=None,
                 autoFilter=None,
                 sortState=None,
                 tableColumns=(),
                 tableStyleInfo=None,
                 extLst=None,
                ):
        self.id = id
        self.displayName = displayName
        if name is None:
            name = displayName
        self.name = name
        self.comment = comment
        self.ref = ref
        self.tableType = tableType
        self.headerRowCount = headerRowCount
        self.insertRow = insertRow
        self.insertRowShift = insertRowShift
        self.totalsRowCount = totalsRowCount
        self.totalsRowShown = totalsRowShown
        self.published = published
        self.headerRowDxfId = headerRowDxfId
        self.dataDxfId = dataDxfId
        self.totalsRowDxfId = totalsRowDxfId
        self.headerRowBorderDxfId = headerRowBorderDxfId
        self.tableBorderDxfId = tableBorderDxfId
        self.totalsRowBorderDxfId = totalsRowBorderDxfId
        self.headerRowCellStyle = headerRowCellStyle
        self.dataCellStyle = dataCellStyle
        self.totalsRowCellStyle = totalsRowCellStyle
        self.connectionId = connectionId
        self.autoFilter = autoFilter
        self.sortState = sortState
        self.tableColumns = tableColumns
        self.tableStyleInfo = tableStyleInfo


    def to_tree(self):
        tree = super().to_tree()
        tree.set("xmlns", SHEET_MAIN_NS)
        return tree


    @property
    def path(self):
        """
        Return path within the archive
        """
        return "/xl" + self._path.format(self.id)


    def _write(self, archive):
        """
        Serialise to XML and write to archive
        """
        xml = self.to_tree()
        archive.writestr(self.path[1:], tostring(xml))


    def _initialise_columns(self):
        """
        Create a list of table columns from a cell range
        Always set a ref if we have headers (the default)
        Column headings must be strings and must match cells in the worksheet.
        """

        min_col, min_row, max_col, max_row = range_boundaries(self.ref)
        for idx in range(min_col, max_col+1):
            col = TableColumn(id=idx, name="Column{0}".format(idx))
            self.tableColumns.append(col)
        if self.headerRowCount and not self.autoFilter:
            self.autoFilter = AutoFilter(ref=self.ref)


    @property
    def column_names(self):
        return [column.name for column in self.tableColumns]


class TablePartList(Serialisable):

    tagname = "tableParts"

    count = Integer(allow_none=True)
    tablePart = Sequence(expected_type=Related)

    __elements__ = ('tablePart',)
    __attrs__ = ('count',)

    def __init__(self,
                 count=None,
                 tablePart=(),
                ):
        self.tablePart = tablePart


    def append(self, part):
        self.tablePart.append(part)


    @property
    def count(self):
        return len(self.tablePart)


    def __bool__(self):
        return bool(self.tablePart)


class TableList(dict):


    def add(self, table):
        if not isinstance(table, Table):
            raise TypeError("You can only add tables")
        self[table.name] = table


    def get(self, name=None, table_range=None):
        if name is not None:
            return super().get(name)
        for table in self.values():
            if table_range == table.ref:
                return table


    def items(self):
        return [(name, table.ref) for name, table in super().items()]
```
