## Supplementary software v0.2.1 for "Virtual control arms for paediatric myopia trials: external validation of axial-elongation models": views.py

```
# Copyright (c) 2010-2024 openpyxl

from openpyxl.descriptors import (
    Bool,
    Integer,
    String,
    Set,
    Float,
    Typed,
    NoneSet,
    Sequence,
)
from openpyxl.descriptors.excel import ExtensionList
from openpyxl.descriptors.serialisable import Serialisable


class Pane(Serialisable):
    xSplit = Float(allow_none=True)
    ySplit = Float(allow_none=True)
    topLeftCell = String(allow_none=True)
    activePane = Set(values=("bottomRight", "topRight", "bottomLeft", "topLeft"))
    state = Set(values=("split", "frozen", "frozenSplit"))

    def __init__(self,
                 xSplit=None,
                 ySplit=None,
                 topLeftCell=None,
                 activePane="topLeft",
                 state="split"):
        self.xSplit = xSplit
        self.ySplit = ySplit
        self.topLeftCell = topLeftCell
        self.activePane = activePane
        self.state = state


class Selection(Serialisable):
    pane = NoneSet(values=("bottomRight", "topRight", "bottomLeft", "topLeft"))
    activeCell = String(allow_none=True)
    activeCellId = Integer(allow_none=True)
    sqref = String(allow_none=True)

    def __init__(self,
                 pane=None,
                 activeCell="A1",
                 activeCellId=None,
                 sqref="A1"):
        self.pane = pane
        self.activeCell = activeCell
        self.activeCellId = activeCellId
        self.sqref = sqref


class SheetView(Serialisable):

    """Information about the visible portions of this sheet."""

    tagname = "sheetView"

    windowProtection = Bool(allow_none=True)
    showFormulas = Bool(allow_none=True)
    showGridLines = Bool(allow_none=True)
    showRowColHeaders = Bool(allow_none=True)
    showZeros = Bool(allow_none=True)
    rightToLeft = Bool(allow_none=True)
    tabSelected = Bool(allow_none=True)
    showRuler = Bool(allow_none=True)
    showOutlineSymbols = Bool(allow_none=True)
    defaultGridColor = Bool(allow_none=True)
    showWhiteSpace = Bool(allow_none=True)
    view = NoneSet(values=("normal", "pageBreakPreview", "pageLayout"))
    topLeftCell = String(allow_none=True)
    colorId = Integer(allow_none=True)
    zoomScale = Integer(allow_none=True)
    zoomScaleNormal = Integer(allow_none=True)
    zoomScaleSheetLayoutView = Integer(allow_none=True)
    zoomScalePageLayoutView = Integer(allow_none=True)
    zoomToFit = Bool(allow_none=True) # Chart sheets only
    workbookViewId = Integer()
    selection = Sequence(expected_type=Selection)
    pane = Typed(expected_type=Pane, allow_none=True)

    def __init__(self,
                 windowProtection=None,
                 showFormulas=None,
                 showGridLines=None,
                 showRowColHeaders=None,
                 showZeros=None,
                 rightToLeft=None,
                 tabSelected=None,
                 showRuler=None,
                 showOutlineSymbols=None,
                 defaultGridColor=None,
                 showWhiteSpace=None,
                 view=None,
                 topLeftCell=None,
                 colorId=None,
                 zoomScale=None,
                 zoomScaleNormal=None,
                 zoomScaleSheetLayoutView=None,
                 zoomScalePageLayoutView=None,
                 zoomToFit=None,
                 workbookViewId=0,
                 selection=None,
                 pane=None,):
        self.windowProtection = windowProtection
        self.showFormulas = showFormulas
        self.showGridLines = showGridLines
        self.showRowColHeaders = showRowColHeaders
        self.showZeros = showZeros
        self.rightToLeft = rightToLeft
        self.tabSelected = tabSelected
        self.showRuler = showRuler
        self.showOutlineSymbols = showOutlineSymbols
        self.defaultGridColor = defaultGridColor
        self.showWhiteSpace = showWhiteSpace
        self.view = view
        self.topLeftCell = topLeftCell
        self.colorId = colorId
        self.zoomScale = zoomScale
        self.zoomScaleNormal = zoomScaleNormal
        self.zoomScaleSheetLayoutView = zoomScaleSheetLayoutView
        self.zoomScalePageLayoutView = zoomScalePageLayoutView
        self.zoomToFit = zoomToFit
        self.workbookViewId = workbookViewId
        self.pane = pane
        if selection is None:
            selection = (Selection(), )
        self.selection = selection


class SheetViewList(Serialisable):

    tagname = "sheetViews"

    sheetView = Sequence(expected_type=SheetView, )
    extLst = Typed(expected_type=ExtensionList, allow_none=True)

    __elements__ = ('sheetView',)

    def __init__(self,
                 sheetView=None,
                 extLst=None,
                ):
        if sheetView is None:
            sheetView = [SheetView()]
        self.sheetView = sheetView


    @property
    def active(self):
        """
        Returns the first sheet view which is assumed to be active
        """
        return self.sheetView[0]
```
