## Supplementary software v0.2.1 for "Virtual control arms for paediatric myopia trials: external validation of axial-elongation models": worksheet.py

```
# Copyright (c) 2010-2024 openpyxl

"""Worksheet is the 2nd-level container in Excel."""


# Python stdlib imports
from itertools import chain
from operator import itemgetter
from inspect import isgenerator
from warnings import warn

# compatibility imports
from openpyxl.compat import (
    deprecated,
)

# package imports
from openpyxl.utils import (
    column_index_from_string,
    get_column_letter,
    range_boundaries,
    coordinate_to_tuple,
)
from openpyxl.cell import Cell, MergedCell
from openpyxl.formatting.formatting import ConditionalFormattingList
from openpyxl.packaging.relationship import RelationshipList
from openpyxl.workbook.child import _WorkbookChild
from openpyxl.workbook.defined_name import (
    DefinedNameDict,
)

from openpyxl.formula.translate import Translator

from .datavalidation import DataValidationList
from .page import (
    PrintPageSetup,
    PageMargins,
    PrintOptions,
)
from .dimensions import (
    ColumnDimension,
    RowDimension,
    DimensionHolder,
    SheetFormatProperties,
)
from .protection import SheetProtection
from .filters import AutoFilter
from .views import (
    Pane,
    Selection,
    SheetViewList,
)
from .cell_range import MultiCellRange, CellRange
from .merge import MergedCellRange
from .properties import WorksheetProperties
from .pagebreak import RowBreak, ColBreak
from .scenario import ScenarioList
from .table import TableList
from .formula import ArrayFormula
from .print_settings import (
    PrintTitles,
    ColRange,
    RowRange,
    PrintArea,
)


class Worksheet(_WorkbookChild):
    """Represents a worksheet.

    Do not create worksheets yourself,
    use :func:`openpyxl.workbook.Workbook.create_sheet` instead

    """

    _rel_type = "worksheet"
    _path = "/xl/worksheets/sheet{0}.xml"
    mime_type = "application/vnd.openxmlformats-officedocument.spreadsheetml.worksheet+xml"

    BREAK_NONE = 0
    BREAK_ROW = 1
    BREAK_COLUMN = 2

    SHEETSTATE_VISIBLE = 'visible'
    SHEETSTATE_HIDDEN = 'hidden'
    SHEETSTATE_VERYHIDDEN = 'veryHidden'

    # Paper size
    PAPERSIZE_LETTER = '1'
    PAPERSIZE_LETTER_SMALL = '2'
    PAPERSIZE_TABLOID = '3'
    PAPERSIZE_LEDGER = '4'
    PAPERSIZE_LEGAL = '5'
    PAPERSIZE_STATEMENT = '6'
    PAPERSIZE_EXECUTIVE = '7'
    PAPERSIZE_A3 = '8'
    PAPERSIZE_A4 = '9'
    PAPERSIZE_A4_SMALL = '10'
    PAPERSIZE_A5 = '11'

    # Page orientation
    ORIENTATION_PORTRAIT = 'portrait'
    ORIENTATION_LANDSCAPE = 'landscape'

    def __init__(self, parent, title=None):
        _WorkbookChild.__init__(self, parent, title)
        self._setup()

    def _setup(self):
        self.row_dimensions = DimensionHolder(worksheet=self,
                                              default_factory=self._add_row)
        self.column_dimensions = DimensionHolder(worksheet=self,
                                                 default_factory=self._add_column)
        self.row_breaks = RowBreak()
        self.col_breaks = ColBreak()
        self._cells = {}
        self._charts = []
        self._images = []
        self._rels = RelationshipList()
        self._drawing = None
        self._comments = []
        self.merged_cells = MultiCellRange()
        self._tables = TableList()
        self._pivots = []
        self.data_validations = DataValidationList()
        self._hyperlinks = []
        self.sheet_state = 'visible'
        self.page_setup = PrintPageSetup(worksheet=self)
        self.print_options = PrintOptions()
        self._print_rows = None
        self._print_cols = None
        self._print_area = PrintArea()
        self.page_margins = PageMargins()
        self.views = SheetViewList()
        self.protection = SheetProtection()
        self.defined_names = DefinedNameDict()

        self._current_row = 0
        self.auto_filter = AutoFilter()
        self.conditional_formatting = ConditionalFormattingList()
        self.legacy_drawing = None
        self.sheet_properties = WorksheetProperties()
        self.sheet_format = SheetFormatProperties()
        self.scenarios = ScenarioList()


    @property
    def sheet_view(self):
        return self.views.active


    @property
    def selected_cell(self):
        return self.sheet_view.selection[0].sqref


    @property
    def active_cell(self):
        return self.sheet_view.selection[0].activeCell


    @property
    def array_formulae(self):
        """Returns a dictionary of cells with array formulae and the cells in array"""
        result = {}
        for c in self._cells.values():
            if c.data_type == "f":
                if isinstance(c.value, ArrayFormula):
                    result[c.coordinate] = c.value.ref
        return result


    @property
    def show_gridlines(self):
        return self.sheet_view.showGridLines


    @property
    def freeze_panes(self):
        if self.sheet_view.pane is not None:
            return self.sheet_view.pane.topLeftCell


    @freeze_panes.setter
    def freeze_panes(self, topLeftCell=None):
        if isinstance(topLeftCell, Cell):
            topLeftCell = topLeftCell.coordinate
        if topLeftCell == 'A1':
            topLeftCell = None

        if not topLeftCell:
            self.sheet_view.pane = None
            return

        row, column = coordinate_to_tuple(topLeftCell)

        view = self.sheet_view
        view.pane = Pane(topLeftCell=topLeftCell,
                        activePane="topRight",
                        state="frozen")
        view.selection[0].pane = "topRight"

        if column > 1:
            view.pane.xSplit = column - 1
        if row > 1:
            view.pane.ySplit = row - 1
            view.pane.activePane = 'bottomLeft'
            view.selection[0].pane = "bottomLeft"
            if column > 1:
                view.selection[0].pane = "bottomRight"
                view.pane.activePane = 'bottomRight'

        if row > 1 and column > 1:
            sel = list(view.selection)
            sel.insert(0, Selection(pane="topRight", activeCell=None, sqref=None))
            sel.insert(1, Selection(pane="bottomLeft", activeCell=None, sqref=None))
            view.selection = sel


    def cell(self, row, column, value=None):
        """
        Returns a cell object based on the given coordinates.

        Usage: cell(row=15, column=1, value=5)

        Calling `cell` creates cells in memory when they
        are first accessed.

        :param row: row index of the cell (e.g. 4)
        :type row: int

        :param column: column index of the cell (e.g. 3)
        :type column: int

        :param value: value of the cell (e.g. 5)
        :type value: numeric or time or string or bool or none

        :rtype: openpyxl.cell.cell.Cell
        """

        if row < 1 or column < 1:
            raise ValueError("Row or column values must be at least 1")

        cell = self._get_cell(row, column)
        if value is not None:
            cell.value = value

        return cell


    def _get_cell(self, row, column):
        """
        Internal method for getting a cell from a worksheet.
        Will create a new cell if one doesn't already exist.
        """
        if not 0 < row < 1048577:
            raise ValueError(f"Row numbers must be between 1 and 1048576. Row number supplied was {row}")
        coordinate = (row, column)
        if not coordinate in self._cells:
            cell = Cell(self, row=row, column=column)
            self._add_cell(cell)
        return self._cells[coordinate]


    def _add_cell(self, cell):
        """
        Internal method for adding cell objects.
        """
        column = cell.col_idx
        row = cell.row
        self._current_row = max(row, self._current_row)
        self._cells[(row, column)] = cell


    def __getitem__(self, key):
        """Convenience access by Excel style coordinates

        The key can be a single cell coordinate 'A1', a range of cells 'A1:D25',
        individual rows or columns 'A', 4 or ranges of rows or columns 'A:D',
        4:10.

        Single cells will always be created if they do not exist.

        Returns either a single cell or a tuple of rows or columns.
        """
        if isinstance(key, slice):
            if not all([key.start, key.stop]):
                raise IndexError("{0} is not a valid coordinate or range".format(key))
            key = "{0}:{1}".format(key.start, key.stop)

        if isinstance(key, int):
            key = str(key
                      )
        min_col, min_row, max_col, max_row = range_boundaries(key)

        if not any([min_col, min_row, max_col, max_row]):
            raise IndexError("{0} is not a valid coordinate or range".format(key))

        if min_row is None:
            cols = tuple(self.iter_cols(min_col, max_col))
            if min_col == max_col:
                cols = cols[0]
            return cols
        if min_col is None:
            rows = tuple(self.iter_rows(min_col=min_col, min_row=min_row,
                                        max_col=self.max_column, max_row=max_row))
            if min_row == max_row:
                rows = rows[0]
            return rows
        if ":" not in key:
            return self._get_cell(min_row, min_col)
        return tuple(self.iter_rows(min_row=min_row, min_col=min_col,
                                    max_row=max_row, max_col=max_col))


    def __setitem__(self, key, value):
        self[key].value = value


    def __iter__(self):
        return self.iter_rows()


    def __delitem__(self, key):
        row, column = coordinate_to_tuple(key)
        if (row, column) in self._cells:
            del self._cells[(row, column)]


    @property
    def min_row(self):
        """The minimum row index containing data (1-based)

        :type: int
        """
        min_row = 1
        if self._cells:
            min_row = min(self._cells)[0]
        return min_row


    @property
    def max_row(self):
        """The maximum row index containing data (1-based)

        :type: int
        """
        max_row = 1
        if self._cells:
            max_row = max(self._cells)[0]
        return max_row


    @property
    def min_column(self):
        """The minimum column index containing data (1-based)

        :type: int
        """
        min_col = 1
        if self._cells:
            min_col = min(c[1] for c in self._cells)
        return min_col


    @property
    def max_column(self):
        """The maximum column index containing data (1-based)

        :type: int
        """
        max_col = 1
        if self._cells:
            max_col = max(c[1] for c in self._cells)
        return max_col


    def calculate_dimension(self):
        """Return the minimum bounding range for all cells containing data (ex. 'A1:M24')

        :rtype: string
        """
        if self._cells:
            rows = set()
            cols = set()
            for row, col in self._cells:
                rows.add(row)
                cols.add(col)
            max_row = max(rows)
            max_col = max(cols)
            min_col = min(cols)
            min_row = min(rows)
        else:
            return "A1:A1"

        return f"{get_column_letter(min_col)}{min_row}:{get_column_letter(max_col)}{max_row}"


    @property
    def dimensions(self):
        """Returns the result of :func:`calculate_dimension`"""
        return self.calculate_dimension()


    def iter_rows(self, min_row=None, max_row=None, min_col=None, max_col=None, values_only=False):
        """
        Produces cells from the worksheet, by row. Specify the iteration range
        using indices of rows and columns.

        If no indices are specified the range starts at A1.

        If no cells are in the worksheet an empty tuple will be returned.

        :param min_col: smallest column index (1-based index)
        :type min_col: int

        :param min_row: smallest row index (1-based index)
        :type min_row: int

        :param max_col: largest column index (1-based index)
        :type max_col: int

        :param max_row: largest row index (1-based index)
        :type max_row: int

        :param values_only: whether only cell values should be returned
        :type values_only: bool

        :rtype: generator
        """

        if self._current_row == 0 and not any([min_col, min_row, max_col, max_row ]):
            return iter(())


        min_col = min_col or 1
        min_row = min_row or 1
        max_col = max_col or self.max_column
        max_row = max_row or self.max_row

        return self._cells_by_row(min_col, min_row, max_col, max_row, values_only)


    def _cells_by_row(self, min_col, min_row, max_col, max_row, values_only=False):
        for row in range(min_row, max_row + 1):
            cells = (self.cell(row=row, column=column) for column in range(min_col, max_col + 1))
            if values_only:
                yield tuple(cell.value for cell in cells)
            else:
                yield tuple(cells)


    @property
    def rows(self):
        """Produces all cells in the worksheet, by row (see :func:`iter_rows`)

        :type: generator
        """
        return self.iter_rows()


    @property
    def values(self):
        """Produces all cell values in the worksheet, by row

        :type: generator
        """
        for row in self.iter_rows(values_only=True):
            yield row


    def iter_cols(self, min_col=None, max_col=None, min_row=None, max_row=None, values_only=False):
        """
        Produces cells from the worksheet, by column. Specify the iteration range
        using indices of rows and columns.

        If no indices are specified the range starts at A1.

        If no cells are in the worksheet an empty tuple will be returned.

        :param min_col: smallest column index (1-based index)
        :type min_col: int

        :param min_row: smallest row index (1-based index)
        :type min_row: int

        :param max_col: largest column index (1-based index)
        :type max_col: int

        :param max_row: largest row index (1-based index)
        :type max_row: int

        :param values_only: whether only cell values should be returned
        :type values_only: bool

        :rtype: generator
        """

        if self._current_row == 0 and not any([min_col, min_row, max_col, max_row]):
            return iter(())

        min_col = min_col or 1
        min_row = min_row or 1
        max_col = max_col or self.max_column
        max_row = max_row or self.max_row

        return self._cells_by_col(min_col, min_row, max_col, max_row, values_only)


    def _cells_by_col(self, min_col, min_row, max_col, max_row, values_only=False):
        """
        Get cells by column
        """
        for column in range(min_col, max_col+1):
            cells = (self.cell(row=row, column=column)
                        for row in range(min_row, max_row+1))
            if values_only:
                yield tuple(cell.value for cell in cells)
            else:
                yield tuple(cells)


    @property
    def columns(self):
        """Produces all cells in the worksheet, by column  (see :func:`iter_cols`)"""
        return self.iter_cols()


    @property
    def column_groups(self):
        """
        Return a list of column ranges where more than one column
        """
        return [cd.range for cd in self.column_dimensions.values() if cd.min and cd.max > cd.min]


    def set_printer_settings(self, paper_size, orientation):
        """Set printer settings """

        self.page_setup.paperSize = paper_size
        self.page_setup.orientation = orientation


    def add_data_validation(self, data_validation):
        """ Add a data-validation object to the sheet.  The data-validation
            object defines the type of data-validation to be applied and the
            cell or range of cells it should apply to.
        """
        self.data_validations.append(data_validation)


    def add_chart(self, chart, anchor=None):
        """
        Add a chart to the sheet
        Optionally provide a cell for the top-left anchor
        """
        if anchor is not None:
            chart.anchor = anchor
        self._charts.append(chart)


    def add_image(self, img, anchor=None):
        """
        Add an image to the sheet.
        Optionally provide a cell for the top-left anchor
        """
        if anchor is not None:
            img.anchor = anchor
        self._images.append(img)


    def add_table(self, table):
        """
        Check for duplicate name in definedNames and other worksheet tables
        before adding table.
        """

        if self.parent._duplicate_name(table.name):
            raise ValueError("Table with name {0} already exists".format(table.name))
        if not hasattr(self, "_get_cell"):
            warn("In write-only mode you must add table columns manually")
        self._tables.add(table)


    @property
    def tables(self):
        return self._tables


    def add_pivot(self, pivot):
        self._pivots.append(pivot)


    def merge_cells(self, range_string=None, start_row=None, start_column=None, end_row=None, end_column=None):
        """ Set merge on a cell range.  Range is a cell range (e.g. A1:E1) """
        if range_string is None:
            cr = CellRange(range_string=range_string, min_col=start_column, min_row=start_row,
                      max_col=end_column, max_row=end_row)
            range_string = cr.coord
        mcr = MergedCellRange(self, range_string)
        self.merged_cells.add(mcr)
        self._clean_merge_range(mcr)


    def _clean_merge_range(self, mcr):
        """
        Remove all but the top left-cell from a range of merged cells
        and recreate the lost border information.
        Borders are then applied
        """
        cells = mcr.cells
        next(cells) # skip first cell
        for row, col in cells:
            self._cells[row, col] = MergedCell(self, row, col)
        mcr.format()


    @property
    @deprecated("Use ws.merged_cells.ranges")
    def merged_cell_ranges(self):
        """Return a copy of cell ranges"""
        return self.merged_cells.ranges[:]


    def unmerge_cells(self, range_string=None, start_row=None, start_column=None, end_row=None, end_column=None):
        """ Remove merge on a cell range.  Range is a cell range (e.g. A1:E1) """
        cr = CellRange(range_string=range_string, min_col=start_column, min_row=start_row,
                      max_col=end_column, max_row=end_row)

        if cr.coord not in self.merged_cells:
            raise ValueError("Cell range {0} is not merged".format(cr.coord))

        self.merged_cells.remove(cr)

        cells = cr.cells
        next(cells) # skip first cell
        for row, col in cells:
            del self._cells[(row, col)]


    def append(self, iterable):
        """Appends a group of values at the bottom of the current sheet.

        * If it's a list: all values are added in order, starting from the first column
        * If it's a dict: values are assigned to the columns indicated by the keys (numbers or letters)

        :param iterable: list, range or generator, or dict containing values to append
        :type iterable: list|tuple|range|generator or dict

        Usage:

        * append(['This is A1', 'This is B1', 'This is C1'])
        * **or** append({'A' : 'This is A1', 'C' : 'This is C1'})
        * **or** append({1 : 'This is A1', 3 : 'This is C1'})

        :raise: TypeError when iterable is neither a list/tuple nor a dict

        """
        row_idx = self._current_row + 1

        if (isinstance(iterable, (list, tuple, range))
            or isgenerator(iterable)):
            for col_idx, content in enumerate(iterable, 1):
                if isinstance(content, Cell):
                    # compatible with write-only mode
                    cell = content
                    if cell.parent and cell.parent != self:
                        raise ValueError("Cells cannot be copied from other worksheets")
                    cell.parent = self
                    cell.column = col_idx
                    cell.row = row_idx
                else:
                    cell = Cell(self, row=row_idx, column=col_idx, value=content)
                self._cells[(row_idx, col_idx)] = cell

        elif isinstance(iterable, dict):
            for col_idx, content in iterable.items():
                if isinstance(col_idx, str):
                    col_idx = column_index_from_string(col_idx)
                cell = Cell(self, row=row_idx, column=col_idx, value=content)
                self._cells[(row_idx, col_idx)] = cell

        else:
            self._invalid_row(iterable)

        self._current_row = row_idx


    def _move_cells(self, min_row=None, min_col=None, offset=0, row_or_col="row"):
        """
        Move either rows or columns around by the offset
        """
        reverse = offset > 0 # start at the end if inserting
        row_offset = 0
        col_offset = 0

        # need to make affected ranges contiguous
        if row_or_col == 'row':
            cells = self.iter_rows(min_row=min_row)
            row_offset = offset
            key = 0
        else:
            cells = self.iter_cols(min_col=min_col)
            col_offset = offset
            key = 1
        cells = list(cells)

        for row, column in sorted(self._cells, key=itemgetter(key), reverse=reverse):
            if min_row and row < min_row:
                continue
            elif min_col and column < min_col:
                continue

            self._move_cell(row, column, row_offset, col_offset)


    def insert_rows(self, idx, amount=1):
        """
        Insert row or rows before row==idx
        """
        self._move_cells(min_row=idx, offset=amount, row_or_col="row")
        self._current_row = self.max_row


    def insert_cols(self, idx, amount=1):
        """
        Insert column or columns before col==idx
        """
        self._move_cells(min_col=idx, offset=amount, row_or_col="column")


    def delete_rows(self, idx, amount=1):
        """
        Delete row or rows from row==idx
        """

        remainder = _gutter(idx, amount, self.max_row)

        self._move_cells(min_row=idx+amount, offset=-amount, row_or_col="row")

        # calculating min and max col is an expensive operation, do it only once
        min_col = self.min_column
        max_col = self.max_column + 1
        for row in remainder:
            for col in range(min_col, max_col):
                if (row, col) in self._cells:
                    del self._cells[row, col]
        self._current_row = self.max_row
        if not self._cells:
            self._current_row = 0


    def delete_cols(self, idx, amount=1):
        """
        Delete column or columns from col==idx
        """

        remainder = _gutter(idx, amount, self.max_column)

        self._move_cells(min_col=idx+amount, offset=-amount, row_or_col="column")

        # calculating min and max row is an expensive operation, do it only once
        min_row = self.min_row
        max_row = self.max_row + 1
        for col in remainder:
            for row in range(min_row, max_row):
                if (row, col) in self._cells:
                    del self._cells[row, col]


    def move_range(self, cell_range, rows=0, cols=0, translate=False):
        """
        Move a cell range by the number of rows and/or columns:
        down if rows > 0 and up if rows < 0
        right if cols > 0 and left if cols < 0
        Existing cells will be overwritten.
        Formulae and references will not be updated.
        """
        if isinstance(cell_range, str):
            cell_range = CellRange(cell_range)
        if not isinstance(cell_range, CellRange):
            raise ValueError("Only CellRange objects can be moved")
        if not rows and not cols:
            return

        down = rows > 0
        right = cols > 0

        if rows:
            cells = sorted(cell_range.rows, reverse=down)
        else:
            cells = sorted(cell_range.cols, reverse=right)

        for row, col in chain.from_iterable(cells):
            self._move_cell(row, col, rows, cols, translate)

        # rebase moved range
        cell_range.shift(row_shift=rows, col_shift=cols)


    def _move_cell(self, row, column, row_offset, col_offset, translate=False):
        """
        Move a cell from one place to another.
        Delete at old index
        Rebase coordinate
        """
        cell = self._get_cell(row, column)
        new_row = cell.row + row_offset
        new_col = cell.column + col_offset
        self._cells[new_row, new_col] = cell
        del self._cells[(cell.row, cell.column)]
        cell.row = new_row
        cell.column = new_col
        if translate and cell.data_type == "f":
            t = Translator(cell.value, cell.coordinate)
            cell.value = t.translate_formula(row_delta=row_offset, col_delta=col_offset)


    def _invalid_row(self, iterable):
        raise TypeError('Value must be a list, tuple, range or generator, or a dict. Supplied value is {0}'.format(
            type(iterable))
                        )


    def _add_column(self):
        """Dimension factory for column information"""

        return ColumnDimension(self)

    def _add_row(self):
        """Dimension factory for row information"""

        return RowDimension(self)


    @property
    def print_title_rows(self):
        """Rows to be printed at the top of every page (ex: '1:3')"""
        if self._print_rows:
            return str(self._print_rows)


    @print_title_rows.setter
    def print_title_rows(self, rows):
        """
        Set rows to be printed on the top of every page
        format `1:3`
        """
        if rows is not None:
            self._print_rows = RowRange(rows)


    @property
    def print_title_cols(self):
        """Columns to be printed at the left side of every page (ex: 'A:C')"""
        if self._print_cols:
            return str(self._print_cols)


    @print_title_cols.setter
    def print_title_cols(self, cols):
        """
        Set cols to be printed on the left of every page
        format ``A:C`
        """
        if cols is not None:
            self._print_cols = ColRange(cols)


    @property
    def print_titles(self):
        titles = PrintTitles(cols=self._print_cols, rows=self._print_rows, title=self.title)
        return str(titles)


    @property
    def print_area(self):
        """
        The print area for the worksheet, or None if not set. To set, supply a range
        like 'A1:D4' or a list of ranges.
        """
        self._print_area.title = self.title
        return str(self._print_area)


    @print_area.setter
    def print_area(self, value):
        """
        Range of cells in the form A1:D4 or list of ranges. Print area can be cleared
        by passing `None` or an empty list
        """
        if not value:
            self._print_area = PrintArea()
        elif isinstance(value, str):
            self._print_area = PrintArea.from_string(value)
        elif hasattr(value, "__iter__"):
            self._print_area = PrintArea.from_string(",".join(value))


def _gutter(idx, offset, max_val):
    """
    When deleting rows and columns are deleted we rely on overwriting.
    This may not be the case for a large offset on small set of cells:
    range(cells_to_delete) > range(cell_to_be_moved)
    """
    gutter = range(max(max_val+1-offset, idx), min(idx+offset, max_val)+1)
    return gutter
```
