## Supplementary software v0.2.1 for "Virtual control arms for paediatric myopia trials: external validation of axial-elongation models": excel.py

```
# Copyright (c) 2010-2024 openpyxl


# Python stdlib imports
import datetime
import re
from zipfile import ZipFile, ZIP_DEFLATED

# package imports
from openpyxl.utils.exceptions import InvalidFileException
from openpyxl.xml.constants import (
    ARC_ROOT_RELS,
    ARC_WORKBOOK_RELS,
    ARC_APP,
    ARC_CORE,
    ARC_CUSTOM,
    CPROPS_TYPE,
    ARC_THEME,
    ARC_STYLE,
    ARC_WORKBOOK,
    )
from openpyxl.drawing.spreadsheet_drawing import SpreadsheetDrawing
from openpyxl.xml.functions import tostring, fromstring
from openpyxl.packaging.manifest import Manifest
from openpyxl.packaging.relationship import (
    get_rels_path,
    RelationshipList,
    Relationship,
)
from openpyxl.comments.comment_sheet import CommentSheet
from openpyxl.styles.stylesheet import write_stylesheet
from openpyxl.worksheet._writer import WorksheetWriter
from openpyxl.workbook._writer import WorkbookWriter
from .theme import theme_xml


class ExcelWriter:
    """Write a workbook object to an Excel file."""

    def __init__(self, workbook, archive):
        self._archive = archive
        self.workbook = workbook
        self.manifest = Manifest()
        self.vba_modified = set()
        self._tables = []
        self._charts = []
        self._images = []
        self._drawings = []
        self._comments = []
        self._pivots = []


    def write_data(self):
        from openpyxl.packaging.extended import ExtendedProperties
        """Write the various xml files into the zip archive."""
        # cleanup all worksheets
        archive = self._archive

        props = ExtendedProperties()
        archive.writestr(ARC_APP, tostring(props.to_tree()))

        archive.writestr(ARC_CORE, tostring(self.workbook.properties.to_tree()))
        if self.workbook.loaded_theme:
            archive.writestr(ARC_THEME, self.workbook.loaded_theme)
        else:
            archive.writestr(ARC_THEME, theme_xml)

        if len(self.workbook.custom_doc_props) >= 1:
            archive.writestr(ARC_CUSTOM, tostring(self.workbook.custom_doc_props.to_tree()))
            class CustomOverride():
                path = "/" + ARC_CUSTOM #PartName
                mime_type = CPROPS_TYPE #ContentType

            custom_override = CustomOverride()
            self.manifest.append(custom_override)

        self._write_worksheets()
        self._write_chartsheets()
        self._write_images()
        self._write_charts()

        self._write_external_links()

        stylesheet = write_stylesheet(self.workbook)
        archive.writestr(ARC_STYLE, tostring(stylesheet))

        writer = WorkbookWriter(self.workbook)
        archive.writestr(ARC_ROOT_RELS, writer.write_root_rels())
        archive.writestr(ARC_WORKBOOK, writer.write())
        archive.writestr(ARC_WORKBOOK_RELS, writer.write_rels())

        self._merge_vba()

        self.manifest._write(archive, self.workbook)

    def _merge_vba(self):
        """
        If workbook contains macros then extract associated files from cache
        of old file and add to archive
        """
        ARC_VBA = re.compile("|".join(
            ('xl/vba', r'xl/drawings/.*vmlDrawing\d\.vml',
             'xl/ctrlProps', 'customUI', 'xl/activeX', r'xl/media/.*\.emf')
        )
                             )

        if self.workbook.vba_archive:
            for name in set(self.workbook.vba_archive.namelist()) - self.vba_modified:
                if ARC_VBA.match(name):
                    self._archive.writestr(name, self.workbook.vba_archive.read(name))


    def _write_images(self):
        # delegate to object
        for img in self._images:
            self._archive.writestr(img.path[1:], img._data())


    def _write_charts(self):
        # delegate to object
        if len(self._charts) != len(set(self._charts)):
            raise InvalidFileException("The same chart cannot be used in more than one worksheet")
        for chart in self._charts:
            self._archive.writestr(chart.path[1:], tostring(chart._write()))
            self.manifest.append(chart)


    def _write_drawing(self, drawing):
        """
        Write a drawing
        """
        self._drawings.append(drawing)
        drawing._id = len(self._drawings)
        for chart in drawing.charts:
            self._charts.append(chart)
            chart._id = len(self._charts)
        for img in drawing.images:
            self._images.append(img)
            img._id = len(self._images)
        rels_path = get_rels_path(drawing.path)[1:]
        self._archive.writestr(drawing.path[1:], tostring(drawing._write()))
        self._archive.writestr(rels_path, tostring(drawing._write_rels()))
        self.manifest.append(drawing)


    def _write_chartsheets(self):
        for idx, sheet in enumerate(self.workbook.chartsheets, 1):

            sheet._id = idx
            xml = tostring(sheet.to_tree())

            self._archive.writestr(sheet.path[1:], xml)
            self.manifest.append(sheet)

            if sheet._drawing:
                self._write_drawing(sheet._drawing)

                rel = Relationship(type="drawing", Target=sheet._drawing.path)
                rels = RelationshipList()
                rels.append(rel)
                tree = rels.to_tree()

                rels_path = get_rels_path(sheet.path[1:])
                self._archive.writestr(rels_path, tostring(tree))


    def _write_comment(self, ws):

        cs = CommentSheet.from_comments(ws._comments)
        self._comments.append(cs)
        cs._id = len(self._comments)
        self._archive.writestr(cs.path[1:], tostring(cs.to_tree()))
        self.manifest.append(cs)

        if ws.legacy_drawing is None or self.workbook.vba_archive is None:
            ws.legacy_drawing = 'xl/drawings/commentsDrawing{0}.vml'.format(cs._id)
            vml = None
        else:
            vml = fromstring(self.workbook.vba_archive.read(ws.legacy_drawing))

        vml = cs.write_shapes(vml)

        self._archive.writestr(ws.legacy_drawing, vml)
        self.vba_modified.add(ws.legacy_drawing)

        comment_rel = Relationship(Id="comments", type=cs._rel_type, Target=cs.path)
        ws._rels.append(comment_rel)


    def write_worksheet(self, ws):
        ws._drawing = SpreadsheetDrawing()
        ws._drawing.charts = ws._charts
        ws._drawing.images = ws._images
        if self.workbook.write_only:
            if not ws.closed:
                ws.close()
            writer = ws._writer
        else:
            writer = WorksheetWriter(ws)
            writer.write()

        ws._rels = writer._rels
        self._archive.write(writer.out, ws.path[1:])
        self.manifest.append(ws)
        writer.cleanup()


    def _write_worksheets(self):

        pivot_caches = set()

        for idx, ws in enumerate(self.workbook.worksheets, 1):

            ws._id = idx
            self.write_worksheet(ws)

            if ws._drawing:
                self._write_drawing(ws._drawing)

                for r in ws._rels:
                    if "drawing" in r.Type:
                        r.Target = ws._drawing.path

            if ws._comments:
                self._write_comment(ws)

            if ws.legacy_drawing is not None:
                shape_rel = Relationship(type="vmlDrawing", Id="anysvml",
                                         Target="/" + ws.legacy_drawing)
                ws._rels.append(shape_rel)

            for t in ws._tables.values():
                self._tables.append(t)
                t.id = len(self._tables)
                t._write(self._archive)
                self.manifest.append(t)
                ws._rels.get(t._rel_id).Target = t.path

            for p in ws._pivots:
                if p.cache not in pivot_caches:
                    pivot_caches.add(p.cache)
                    p.cache._id = len(pivot_caches)

                self._pivots.append(p)
                p._id = len(self._pivots)
                p._write(self._archive, self.manifest)
                self.workbook._pivots.append(p)
                r = Relationship(Type=p.rel_type, Target=p.path)
                ws._rels.append(r)

            if ws._rels:
                tree = ws._rels.to_tree()
                rels_path = get_rels_path(ws.path)[1:]
                self._archive.writestr(rels_path, tostring(tree))


    def _write_external_links(self):
        # delegate to object
        """Write links to external workbooks"""
        wb = self.workbook
        for idx, link in enumerate(wb._external_links, 1):
            link._id = idx
            rels_path = get_rels_path(link.path[1:])

            xml = link.to_tree()
            self._archive.writestr(link.path[1:], tostring(xml))
            rels = RelationshipList()
            rels.append(link.file_link)
            self._archive.writestr(rels_path, tostring(rels.to_tree()))
            self.manifest.append(link)


    def save(self):
        """Write data into the archive."""
        self.write_data()
        self._archive.close()


def save_workbook(workbook, filename):
    """Save the given workbook on the filesystem under the name filename.

    :param workbook: the workbook to save
    :type workbook: :class:`openpyxl.workbook.Workbook`

    :param filename: the path to which save the workbook
    :type filename: string

    :rtype: bool

    """
    archive = ZipFile(filename, 'w', ZIP_DEFLATED, allowZip64=True)
    workbook.properties.modified = datetime.datetime.now(tz=datetime.timezone.utc).replace(tzinfo=None)
    writer = ExcelWriter(workbook, archive)
    writer.save()
    return True
```
