## Supplementary software v0.2.1 for "Virtual control arms for paediatric myopia trials: external validation of axial-elongation models": theme.py

```
# Copyright (c) 2010-2024 openpyxl

"""Write the theme xml based on a fixed string."""


theme_xml = """<?xml version="1.0"?>
<a:theme xmlns:a="http://schemas.openxmlformats.org/drawingml/2006/main" name="Office Theme">
  <a:themeElements>
    <a:clrScheme name="Office">
      <a:dk1>
        <a:sysClr val="windowText" lastClr="000000"/>
      </a:dk1>
      <a:lt1>
        <a:sysClr val="window" lastClr="FFFFFF"/>
      </a:lt1>
      <a:dk2>
        <a:srgbClr val="1F497D"/>
      </a:dk2>
      <a:lt2>
        <a:srgbClr val="EEECE1"/>
      </a:lt2>
      <a:accent1>
        <a:srgbClr val="4F81BD"/>
      </a:accent1>
      <a:accent2>
        <a:srgbClr val="C0504D"/>
      </a:accent2>
      <a:accent3>
        <a:srgbClr val="9BBB59"/>
      </a:accent3>
      <a:accent4>
        <a:srgbClr val="8064A2"/>
      </a:accent4>
      <a:accent5>
        <a:srgbClr val="4BACC6"/>
      </a:accent5>
      <a:accent6>
        <a:srgbClr val="F79646"/>
      </a:accent6>
      <a:hlink>
        <a:srgbClr val="0000FF"/>
      </a:hlink>
      <a:folHlink>
        <a:srgbClr val="800080"/>
      </a:folHlink>
    </a:clrScheme>
    <a:fontScheme name="Office">
      <a:majorFont>
        <a:latin typeface="Cambria"/>
        <a:ea typeface=""/>
        <a:cs typeface=""/>
        <a:font script="Jpan" typeface="&#xFF2D;&#xFF33; &#xFF30;&#x30B4;&#x30B7;&#x30C3;&#x30AF;"/>
        <a:font script="Hang" typeface="&#xB9D1;&#xC740; &#xACE0;&#xB515;"/>
        <a:font script="Hans" typeface="&#x5B8B;&#x4F53;"/>
        <a:font script="Hant" typeface="&#x65B0;&#x7D30;&#x660E;&#x9AD4;"/>
        <a:font script="Arab" typeface="Times New Roman"/>
        <a:font script="Hebr" typeface="Times New Roman"/>
        <a:font script="Thai" typeface="Tahoma"/>
        <a:font script="Ethi" typeface="Nyala"/>
        <a:font script="Beng" typeface="Vrinda"/>
        <a:font script="Gujr" typeface="Shruti"/>
        <a:font script="Khmr" typeface="MoolBoran"/>
        <a:font script="Knda" typeface="Tunga"/>
        <a:font script="Guru" typeface="Raavi"/>
        <a:font script="Cans" typeface="Euphemia"/>
        <a:font script="Cher" typeface="Plantagenet Cherokee"/>
        <a:font script="Yiii" typeface="Microsoft Yi Baiti"/>
        <a:font script="Tibt" typeface="Microsoft Himalaya"/>
        <a:font script="Thaa" typeface="MV Boli"/>
        <a:font script="Deva" typeface="Mangal"/>
        <a:font script="Telu" typeface="Gautami"/>
        <a:font script="Taml" typeface="Latha"/>
        <a:font script="Syrc" typeface="Estrangelo Edessa"/>
        <a:font script="Orya" typeface="Kalinga"/>
        <a:font script="Mlym" typeface="Kartika"/>
        <a:font script="Laoo" typeface="DokChampa"/>
        <a:font script="Sinh" typeface="Iskoola Pota"/>
        <a:font script="Mong" typeface="Mongolian Baiti"/>
        <a:font script="Viet" typeface="Times New Roman"/>
        <a:font script="Uigh" typeface="Microsoft Uighur"/>
      </a:majorFont>
      <a:minorFont>
        <a:latin typeface="Calibri"/>
        <a:ea typeface=""/>
        <a:cs typeface=""/>
        <a:font script="Jpan" typeface="&#xFF2D;&#xFF33; &#xFF30;&#x30B4;&#x30B7;&#x30C3;&#x30AF;"/>
        <a:font script="Hang" typeface="&#xB9D1;&#xC740; &#xACE0;&#xB515;"/>
        <a:font script="Hans" typeface="&#x5B8B;&#x4F53;"/>
        <a:font script="Hant" typeface="&#x65B0;&#x7D30;&#x660E;&#x9AD4;"/>
        <a:font script="Arab" typeface="Arial"/>
        <a:font script="Hebr" typeface="Arial"/>
        <a:font script="Thai" typeface="Tahoma"/>
        <a:font script="Ethi" typeface="Nyala"/>
        <a:font script="Beng" typeface="Vrinda"/>
        <a:font script="Gujr" typeface="Shruti"/>
        <a:font script="Khmr" typeface="DaunPenh"/>
        <a:font script="Knda" typeface="Tunga"/>
        <a:font script="Guru" typeface="Raavi"/>
        <a:font script="Cans" typeface="Euphemia"/>
        <a:font script="Cher" typeface="Plantagenet Cherokee"/>
        <a:font script="Yiii" typeface="Microsoft Yi Baiti"/>
        <a:font script="Tibt" typeface="Microsoft Himalaya"/>
        <a:font script="Thaa" typeface="MV Boli"/>
        <a:font script="Deva" typeface="Mangal"/>
        <a:font script="Telu" typeface="Gautami"/>
        <a:font script="Taml" typeface="Latha"/>
        <a:font script="Syrc" typeface="Estrangelo Edessa"/>
        <a:font script="Orya" typeface="Kalinga"/>
        <a:font script="Mlym" typeface="Kartika"/>
        <a:font script="Laoo" typeface="DokChampa"/>
        <a:font script="Sinh" typeface="Iskoola Pota"/>
        <a:font script="Mong" typeface="Mongolian Baiti"/>
        <a:font script="Viet" typeface="Arial"/>
        <a:font script="Uigh" typeface="Microsoft Uighur"/>
      </a:minorFont>
    </a:fontScheme>
    <a:fmtScheme name="Office">
      <a:fillStyleLst>
        <a:solidFill>
          <a:schemeClr val="phClr"/>
        </a:solidFill>
        <a:gradFill rotWithShape="1">
          <a:gsLst>
            <a:gs pos="0">
              <a:schemeClr val="phClr">
                <a:tint val="50000"/>
                <a:satMod val="300000"/>
              </a:schemeClr>
            </a:gs>
            <a:gs pos="35000">
              <a:schemeClr val="phClr">
                <a:tint val="37000"/>
                <a:satMod val="300000"/>
              </a:schemeClr>
            </a:gs>
            <a:gs pos="100000">
              <a:schemeClr val="phClr">
                <a:tint val="15000"/>
                <a:satMod val="350000"/>
              </a:schemeClr>
            </a:gs>
          </a:gsLst>
          <a:lin ang="16200000" scaled="1"/>
        </a:gradFill>
        <a:gradFill rotWithShape="1">
          <a:gsLst>
            <a:gs pos="0">
              <a:schemeClr val="phClr">
                <a:shade val="51000"/>
                <a:satMod val="130000"/>
              </a:schemeClr>
            </a:gs>
            <a:gs pos="80000">
              <a:schemeClr val="phClr">
                <a:shade val="93000"/>
                <a:satMod val="130000"/>
              </a:schemeClr>
            </a:gs>
            <a:gs pos="100000">
              <a:schemeClr val="phClr">
                <a:shade val="94000"/>
                <a:satMod val="135000"/>
              </a:schemeClr>
            </a:gs>
          </a:gsLst>
          <a:lin ang="16200000" scaled="0"/>
        </a:gradFill>
      </a:fillStyleLst>
      <a:lnStyleLst>
        <a:ln w="9525" cap="flat" cmpd="sng" algn="ctr">
          <a:solidFill>
            <a:schemeClr val="phClr">
              <a:shade val="95000"/>
              <a:satMod val="105000"/>
            </a:schemeClr>
          </a:solidFill>
          <a:prstDash val="solid"/>
        </a:ln>
        <a:ln w="25400" cap="flat" cmpd="sng" algn="ctr">
          <a:solidFill>
            <a:schemeClr val="phClr"/>
          </a:solidFill>
          <a:prstDash val="solid"/>
        </a:ln>
        <a:ln w="38100" cap="flat" cmpd="sng" algn="ctr">
          <a:solidFill>
            <a:schemeClr val="phClr"/>
          </a:solidFill>
          <a:prstDash val="solid"/>
        </a:ln>
      </a:lnStyleLst>
      <a:effectStyleLst>
        <a:effectStyle>
          <a:effectLst>
            <a:outerShdw blurRad="40000" dist="20000" dir="5400000" rotWithShape="0">
              <a:srgbClr val="000000">
                <a:alpha val="38000"/>
              </a:srgbClr>
            </a:outerShdw>
          </a:effectLst>
        </a:effectStyle>
        <a:effectStyle>
          <a:effectLst>
            <a:outerShdw blurRad="40000" dist="23000" dir="5400000" rotWithShape="0">
              <a:srgbClr val="000000">
                <a:alpha val="35000"/>
              </a:srgbClr>
            </a:outerShdw>
          </a:effectLst>
        </a:effectStyle>
        <a:effectStyle>
          <a:effectLst>
            <a:outerShdw blurRad="40000" dist="23000" dir="5400000" rotWithShape="0">
              <a:srgbClr val="000000">
                <a:alpha val="35000"/>
              </a:srgbClr>
            </a:outerShdw>
          </a:effectLst>
          <a:scene3d>
            <a:camera prst="orthographicFront">
              <a:rot lat="0" lon="0" rev="0"/>
            </a:camera>
            <a:lightRig rig="threePt" dir="t">
              <a:rot lat="0" lon="0" rev="1200000"/>
            </a:lightRig>
          </a:scene3d>
          <a:sp3d>
            <a:bevelT w="63500" h="25400"/>
          </a:sp3d>
        </a:effectStyle>
      </a:effectStyleLst>
      <a:bgFillStyleLst>
        <a:solidFill>
          <a:schemeClr val="phClr"/>
        </a:solidFill>
        <a:gradFill rotWithShape="1">
          <a:gsLst>
            <a:gs pos="0">
              <a:schemeClr val="phClr">
                <a:tint val="40000"/>
                <a:satMod val="350000"/>
              </a:schemeClr>
            </a:gs>
            <a:gs pos="40000">
              <a:schemeClr val="phClr">
                <a:tint val="45000"/>
                <a:shade val="99000"/>
                <a:satMod val="350000"/>
              </a:schemeClr>
            </a:gs>
            <a:gs pos="100000">
              <a:schemeClr val="phClr">
                <a:shade val="20000"/>
                <a:satMod val="255000"/>
              </a:schemeClr>
            </a:gs>
          </a:gsLst>
          <a:path path="circle">
            <a:fillToRect l="50000" t="-80000" r="50000" b="180000"/>
          </a:path>
        </a:gradFill>
        <a:gradFill rotWithShape="1">
          <a:gsLst>
            <a:gs pos="0">
              <a:schemeClr val="phClr">
                <a:tint val="80000"/>
                <a:satMod val="300000"/>
              </a:schemeClr>
            </a:gs>
            <a:gs pos="100000">
              <a:schemeClr val="phClr">
                <a:shade val="30000"/>
                <a:satMod val="200000"/>
              </a:schemeClr>
            </a:gs>
          </a:gsLst>
          <a:path path="circle">
            <a:fillToRect l="50000" t="50000" r="50000" b="50000"/>
          </a:path>
        </a:gradFill>
      </a:bgFillStyleLst>
    </a:fmtScheme>
  </a:themeElements>
  <a:objectDefaults/>
  <a:extraClrSchemeLst/>
</a:theme>
"""

def write_theme():
    """Write the theme xml."""
    return theme_xml
```
