## Supplementary software v0.2.1 for "Virtual control arms for paediatric myopia trials: external validation of axial-elongation models": __init__.py

```
# Copyright (c) 2010-2024 openpyxl


"""Collection of XML resources compatible across different Python versions"""
import os


def lxml_available():
    try:
        from lxml.etree import LXML_VERSION
        LXML = LXML_VERSION >= (3, 3, 1, 0)
        if not LXML:
            import warnings
            warnings.warn("The installed version of lxml is too old to be used with openpyxl")
            return False  # we have it, but too old
        else:
            return True  # we have it, and recent enough
    except ImportError:
        return False  # we don't even have it


def lxml_env_set():
    return os.environ.get("OPENPYXL_LXML", "True") == "True"


LXML = lxml_available() and lxml_env_set()


def defusedxml_available():
    try:
        import defusedxml # noqa
    except ImportError:
        return False
    else:
        return True


def defusedxml_env_set():
    return os.environ.get("OPENPYXL_DEFUSEDXML", "True") == "True"


DEFUSEDXML = defusedxml_available() and defusedxml_env_set()
```
