## Supplementary software v0.2.1 for "Virtual control arms for paediatric myopia trials: external validation of axial-elongation models": constants.py

```
# Copyright (c) 2010-2024 openpyxl


"""Constants for fixed paths in a file and xml namespace urls."""

MIN_ROW = 0
MIN_COLUMN = 0
MAX_COLUMN = 16384
MAX_ROW = 1048576

# constants
PACKAGE_PROPS = 'docProps'
PACKAGE_XL = 'xl'
PACKAGE_RELS = '_rels'
PACKAGE_THEME = PACKAGE_XL + '/' + 'theme'
PACKAGE_WORKSHEETS = PACKAGE_XL + '/' + 'worksheets'
PACKAGE_CHARTSHEETS = PACKAGE_XL + '/' + 'chartsheets'
PACKAGE_DRAWINGS = PACKAGE_XL + '/' + 'drawings'
PACKAGE_CHARTS = PACKAGE_XL + '/' + 'charts'
PACKAGE_IMAGES = PACKAGE_XL + '/' + 'media'
PACKAGE_WORKSHEET_RELS = PACKAGE_WORKSHEETS + '/' + '_rels'
PACKAGE_CHARTSHEETS_RELS = PACKAGE_CHARTSHEETS + '/' + '_rels'
PACKAGE_PIVOT_TABLE = PACKAGE_XL + '/' + 'pivotTables'
PACKAGE_PIVOT_CACHE = PACKAGE_XL + '/' + 'pivotCache'

ARC_CONTENT_TYPES = '[Content_Types].xml'
ARC_ROOT_RELS = PACKAGE_RELS + '/.rels'
ARC_WORKBOOK_RELS = PACKAGE_XL + '/' + PACKAGE_RELS + '/workbook.xml.rels'
ARC_CORE = PACKAGE_PROPS + '/core.xml'
ARC_APP = PACKAGE_PROPS + '/app.xml'
ARC_CUSTOM = PACKAGE_PROPS + '/custom.xml'
ARC_WORKBOOK = PACKAGE_XL + '/workbook.xml'
ARC_STYLE = PACKAGE_XL + '/styles.xml'
ARC_THEME = PACKAGE_THEME + '/theme1.xml'
ARC_SHARED_STRINGS = PACKAGE_XL + '/sharedStrings.xml'
ARC_CUSTOM_UI = 'customUI/customUI.xml'

## namespaces
# XML
XML_NS = "http://www.w3.org/XML/1998/namespace"
# Dublin Core
DCORE_NS = 'http://purl.org/dc/elements/1.1/'
DCTERMS_NS = 'http://purl.org/dc/terms/'
DCTERMS_PREFIX = 'dcterms'

# Document
DOC_NS = "http://schemas.openxmlformats.org/officeDocument/2006/"
REL_NS = DOC_NS + "relationships"
COMMENTS_NS = REL_NS + "/comments"
IMAGE_NS = REL_NS + "/image"
VML_NS =  REL_NS + "/vmlDrawing"
VTYPES_NS = DOC_NS + 'docPropsVTypes'
XPROPS_NS = DOC_NS + 'extended-properties'
CUSTPROPS_NS = DOC_NS + 'custom-properties'
EXTERNAL_LINK_NS = REL_NS + "/externalLink"

# CustomDocumentProperty FMTID:
CPROPS_FMTID = "{D5CDD505-2E9C-101B-9397-08002B2CF9AE}"

# Package
PKG_NS = "http://schemas.openxmlformats.org/package/2006/"
PKG_REL_NS = PKG_NS + "relationships"
COREPROPS_NS = PKG_NS + 'metadata/core-properties'
CONTYPES_NS = PKG_NS + 'content-types'

XSI_NS = 'http://www.w3.org/2001/XMLSchema-instance'
XML_NS = 'http://www.w3.org/XML/1998/namespace'
SHEET_MAIN_NS = 'http://schemas.openxmlformats.org/spreadsheetml/2006/main'

# Drawing
CHART_NS = "http://schemas.openxmlformats.org/drawingml/2006/chart"
DRAWING_NS = "http://schemas.openxmlformats.org/drawingml/2006/main"
SHEET_DRAWING_NS = "http://schemas.openxmlformats.org/drawingml/2006/spreadsheetDrawing"
CHART_DRAWING_NS = "http://schemas.openxmlformats.org/drawingml/2006/chartDrawing"

CUSTOMUI_NS = 'http://schemas.microsoft.com/office/2006/relationships/ui/extensibility'


NAMESPACES = {
    'cp': COREPROPS_NS,
    'dc': DCORE_NS,
    DCTERMS_PREFIX: DCTERMS_NS,
    'dcmitype': 'http://purl.org/dc/dcmitype/',
    'xsi': XSI_NS,
    'vt': VTYPES_NS,
    'xml': XML_NS,
    'main': SHEET_MAIN_NS,
    'cust': CUSTPROPS_NS,
}

## Mime types
WORKBOOK_MACRO = "application/vnd.ms-excel.%s.macroEnabled.main+xml"
WORKBOOK = "application/vnd.openxmlformats-officedocument.spreadsheetml.%s.main+xml"
SPREADSHEET = "application/vnd.openxmlformats-officedocument.spreadsheetml.%s+xml"
SHARED_STRINGS = SPREADSHEET % "sharedStrings"
EXTERNAL_LINK = SPREADSHEET % "externalLink"
WORKSHEET_TYPE = SPREADSHEET % "worksheet"
COMMENTS_TYPE = SPREADSHEET % "comments"
STYLES_TYPE = SPREADSHEET % "styles"
CHARTSHEET_TYPE = SPREADSHEET % "chartsheet"
DRAWING_TYPE = "application/vnd.openxmlformats-officedocument.drawing+xml"
CHART_TYPE = "application/vnd.openxmlformats-officedocument.drawingml.chart+xml"
CHARTSHAPE_TYPE = "application/vnd.openxmlformats-officedocument.drawingml.chartshapes+xml"
THEME_TYPE = "application/vnd.openxmlformats-officedocument.theme+xml"
CPROPS_TYPE = "application/vnd.openxmlformats-officedocument.custom-properties+xml"
XLTM = WORKBOOK_MACRO % 'template'
XLSM = WORKBOOK_MACRO % 'sheet'
XLTX = WORKBOOK % 'template'
XLSX = WORKBOOK % 'sheet'


# Extensions to the specification

EXT_TYPES = {
    '{78C0D931-6437-407D-A8EE-F0AAD7539E65}': 'Conditional Formatting',
    '{CCE6A557-97BC-4B89-ADB6-D9C93CAAB3DF}': 'Data Validation',
    '{05C60535-1F16-4FD2-B633-F4F36F0B64E0}': 'Sparkline Group',
    '{A8765BA9-456A-4DAB-B4F3-ACF838C121DE}': 'Slicer List',
    '{FC87AEE6-9EDD-4A0A-B7FB-166176984837}': 'Protected Range',
    '{01252117-D84E-4E92-8308-4BE1C098FCBB}': 'Ignored Error',
    '{F7C9EE02-42E1-4005-9D12-6889AFFD525C}': 'Web Extension',
    '{3A4CF648-6AED-40f4-86FF-DC5316D8AED3}': 'Slicer List',
    '{7E03D99C-DC04-49d9-9315-930204A7B6E9}': 'Timeline Ref',
}

# Objects related to macros that we preserve
CTRL = "application/vnd.ms-excel.controlproperties+xml"
ACTIVEX = "application/vnd.ms-office.activeX+xml"
VBA = "application/vnd.ms-office.vbaProject"
```
