## Supplementary software v0.2.1 for "Virtual control arms for paediatric myopia trials: external validation of axial-elongation models": functions.py

```
# Copyright (c) 2010-2024 openpyxl

"""
XML compatibility functions
"""

# Python stdlib imports
import re
from functools import partial

from openpyxl import DEFUSEDXML, LXML

if LXML is True:
    from lxml.etree import (
    Element,
    SubElement,
    register_namespace,
    QName,
    xmlfile,
    XMLParser,
    )
    from lxml.etree import fromstring, tostring
    # do not resolve entities
    safe_parser = XMLParser(resolve_entities=False)
    fromstring = partial(fromstring, parser=safe_parser)

else:
    from xml.etree.ElementTree import (
    Element,
    SubElement,
    fromstring,
    tostring,
    QName,
    register_namespace
    )
    from et_xmlfile import xmlfile
    if DEFUSEDXML is True:
        from defusedxml.ElementTree import fromstring

from xml.etree.ElementTree import iterparse
if DEFUSEDXML is True:
    from defusedxml.ElementTree import iterparse

from openpyxl.xml.constants import (
    CHART_NS,
    DRAWING_NS,
    SHEET_DRAWING_NS,
    CHART_DRAWING_NS,
    SHEET_MAIN_NS,
    REL_NS,
    VTYPES_NS,
    COREPROPS_NS,
    CUSTPROPS_NS,
    DCTERMS_NS,
    DCTERMS_PREFIX,
    XML_NS
)

register_namespace(DCTERMS_PREFIX, DCTERMS_NS)
register_namespace('dcmitype', 'http://purl.org/dc/dcmitype/')
register_namespace('cp', COREPROPS_NS)
register_namespace('c', CHART_NS)
register_namespace('a', DRAWING_NS)
register_namespace('s', SHEET_MAIN_NS)
register_namespace('r', REL_NS)
register_namespace('vt', VTYPES_NS)
register_namespace('xdr', SHEET_DRAWING_NS)
register_namespace('cdr', CHART_DRAWING_NS)
register_namespace('xml', XML_NS)
register_namespace('cust', CUSTPROPS_NS)


tostring = partial(tostring, encoding="utf-8")

NS_REGEX = re.compile("({(?P<namespace>.*)})?(?P<localname>.*)")

def localname(node):
    if callable(node.tag):
        return "comment"
    m = NS_REGEX.match(node.tag)
    return m.group('localname')


def whitespace(node):
    stripped = node.text.strip()
    if stripped and node.text != stripped:
        node.set("{%s}space" % XML_NS, "preserve")
```
