## Supplementary software v0.2.1 for "Virtual control arms for paediatric myopia trials: external validation of axial-elongation models": pyodide-lock.json

```
{"info": {"abi_version": "2025_0", "arch": "wasm32", "platform": "emscripten_4_0_9", "python": "3.13.2", "version": "0.28.0.dev0"}, "packages": {"affine": {"depends": [], "file_name": "affine-2.4.0-py3-none-any.whl", "imports": ["affine"], "install_dir": "site", "name": "affine", "package_type": "package", "sha256": "1d4c8070a40853fc28819af0821ee25d42979718165e0d4255d3063d9b11d1d4", "unvendored_tests": true, "version": "2.4.0"}, "affine-tests": {"depends": ["affine"], "file_name": "affine-tests.tar", "imports": [], "install_dir": "site", "name": "affine-tests", "package_type": "package", "sha256": "aee4fc1688de2e658f4cf3a94caa1bc8d920b2ba4919f187d1fd425fad7b3c82", "unvendored_tests": false, "version": "2.4.0"}, "aiohappyeyeballs": {"depends": [], "file_name": "aiohappyeyeballs-2.6.1-py3-none-any.whl", "imports": ["aiohappyeyeballs"], "install_dir": "site", "name": "aiohappyeyeballs", "package_type": "package", "sha256": "9a03eb07a9f12b87fe9d00c2f28719120d1b0f397d2804ee827c8253b46afc64", "unvendored_tests": false, "version": "2.6.1"}, "aiohttp": {"depends": ["aiohappyeyeballs", "aiosignal", "async-timeout", "attrs", "charset-normalizer", "frozenlist", "multidict", "yarl"], "file_name": "aiohttp-3.11.13-cp313-cp313-pyodide_2025_0_wasm32.whl", "imports": ["aiohttp"], "install_dir": "site", "name": "aiohttp", "package_type": "package", "sha256": "d75a75f15665ce930fe07b52086f0afae5717b1e1ae6ce0f5a971abb64ceab86", "unvendored_tests": true, "version": "3.11.13"}, "aiohttp-tests": {"depends": ["aiohttp"], "file_name": "aiohttp-tests.tar", "imports": [], "install_dir": "site", "name": "aiohttp-tests", "package_type": "package", "sha256": "c7d5d7d8df2c2e4e2c824bc739f603257ede6fc5a0ab128cfe64b084195bfa45", "unvendored_tests": false, "version": "3.11.13"}, "aiosignal": {"depends": ["frozenlist"], "file_name": "aiosignal-1.3.2-py2.py3-none-any.whl", "imports": ["aiosignal"], "install_dir": "site", "name": "aiosignal", "package_type": "package", "sha256": "cb0d492148462bebaea8e915d9d7a9c284ef826365884c5d3bafe5bc52d5b09e", "unvendored_tests": false, "version": "1.3.2"}, "altair": {"depends": ["typing-extensions", "jinja2", "jsonschema", "packaging", "narwhals"], "file_name": "altair-5.5.0-py3-none-any.whl", "imports": ["altair"], "install_dir": "site", "name": "altair", "package_type": "package", "sha256": "a817c6699f1956f783540cefdb891c5dfa25f3c6f1ca09792a720231cbe9f154", "unvendored_tests": false, "version": "5.5.0"}, "annotated-types": {"depends": [], "file_name": "annotated_types-0.7.0-py3-none-any.whl", "imports": ["annotated_types"], "install_dir": "site", "name": "annotated-types", "package_type": "package", "sha256": "f2cffbe760f3c616b680279d54d4ae97185c69f6d68eb5b94675f73a834efb67", "unvendored_tests": true, "version": "0.7.0"}, "annotated-types-tests": {"depends": ["annotated-types"], "file_name": "annotated-types-tests.tar", "imports": [], "install_dir": "site", "name": "annotated-types-tests", "package_type": "package", "sha256": "583fd1bfaa07896c7a3a538cc489b2d1695cc840bd617f6e3a151094f7634337", "unvendored_tests": false, "version": "0.7.0"}, "anyio": {"depends": ["ssl", "sniffio", "typing-extensions"], "file_name": "anyio-4.9.0-py3-none-any.whl", "imports": ["anyio"], "install_dir": "site", "name": "anyio", "package_type": "package", "sha256": "72b5d6b66bffbc584350772be5959e4506cb3c9d4e830fc9f15d74186c9ee0c4", "unvendored_tests": false, "version": "4.9.0"}, "apsw": {"depends": [], "file_name": "apsw-3.49.1.0-cp313-cp313-pyodide_2025_0_wasm32.whl", "imports": ["apsw"], "install_dir": "site", "name": "apsw", "package_type": "package", "sha256": "b4fe5749b60338ee9fe522fd41a5cf0fd78466c8752e656c15009fe883311088", "unvendored_tests": false, "version": "3.49.1.0"}, "argon2-cffi": {"depends": ["argon2-cffi-bindings"], "file_name": "argon2_cffi-23.1.0-py3-none-any.whl", "imports": ["argon2"], "install_dir": "site", "name": "argon2-cffi", "package_type": "package", "sha256": "f1746991a04bfb572059eb72fc4791a2c5f83abcbcf3202edb3b95c55c546493", "unvendored_tests": false, "version": "23.1.0"}, "argon2-cffi-bindings": {"depends": ["cffi"], "file_name": "argon2_cffi_bindings-21.2.0-cp313-abi3-pyodide_2025_0_wasm32.whl", "imports": ["_argon2_cffi_bindings"], "install_dir": "site", "name": "argon2-cffi-bindings", "package_type": "package", "sha256": "20aaa40b82803c597a5c32f4e5e5e02588935014fb9ca79c0615b8e412bb4dd5", "unvendored_tests": false, "version": "21.2.0"}, "asciitree": {"depends": [], "file_name": "asciitree-0.3.3-py3-none-any.whl", "imports": ["asciitree"], "install_dir": "site", "name": "asciitree", "package_type": "package", "sha256": "4ff61ef1a58d6f2a0f639171b7cf95cbf6a69f1f79205b5ba8de98ccd87b9fea", "unvendored_tests": false, "version": "0.3.3"}, "astropy": {"depends": ["packaging", "numpy", "pyerfa", "pyyaml", "astropy_iers_data"], "file_name": "astropy-7.0.1-cp313-cp313-pyodide_2025_0_wasm32.whl", "imports": ["astropy"], "install_dir": "site", "name": "astropy", "package_type": "package", "sha256": "4708771a3fb50f348c51f1af45fe8d7b2818414cea084949dc9a605e635477bc", "unvendored_tests": false, "version": "7.0.1"}, "astropy-iers-data": {"depends": [], "file_name": "astropy_iers_data-0.2025.3.10.0.29.26-py3-none-any.whl", "imports": ["astropy_iers_data"], "install_dir": "site", "name": "astropy_iers_data", "package_type": "package", "sha256": "35934dafe1fde05e51a25df350ed356c32e77474215e700ae3783aa3b0cf51fd", "unvendored_tests": true, "version": "0.2025.3.10.0.29.26"}, "astropy-iers-data-tests": {"depends": ["astropy_iers_data"], "file_name": "astropy-iers-data-tests.tar", "imports": [], "install_dir": "site", "name": "astropy_iers_data-tests", "package_type": "package", "sha256": "dbe4ebff82cb272418ea25f6bfe6738d79022f8aca2023781ad89e8bcbcb9703", "unvendored_tests": false, "version": "0.2025.3.10.0.29.26"}, "asttokens": {"depends": ["six"], "file_name": "asttokens-3.0.0-py3-none-any.whl", "imports": ["asttokens"], "install_dir": "site", "name": "asttokens", "package_type": "package", "sha256": "7d614805c6a09a173d6c9c71e1b5d2463ccbbdb0768a256d3329023124a9f651", "unvendored_tests": false, "version": "3.0.0"}, "async-timeout": {"depends": [], "file_name": "async_timeout-5.0.1-py3-none-any.whl", "imports": ["async_timeout"], "install_dir": "site", "name": "async-timeout", "package_type": "package", "sha256": "3311d0e8de19422d219bce8986a9e9b770f72ec383b685fdbd836a4de874bc1e", "unvendored_tests": false, "version": "5.0.1"}, "atomicwrites": {"depends": [], "file_name": "atomicwrites-1.4.1-py2.py3-none-any.whl", "imports": ["atomicwrites"], "install_dir": "site", "name": "atomicwrites", "package_type": "package", "sha256": "b9ced16033c7eb950ef172f6bf69519b5fe1280dde5efcad7f064e8e7428353d", "unvendored_tests": false, "version": "1.4.1"}, "attrs": {"depends": ["six"], "file_name": "attrs-25.2.0-py3-none-any.whl", "imports": ["attr", "attrs"], "install_dir": "site", "name": "attrs", "package_type": "package", "sha256": "0d44d816c16018765e66e18fc33afc3433ac9dbdcaa27c7c794c0ac0a5502208", "unvendored_tests": false, "version": "25.2.0"}, "audioop-lts": {"depends": [], "file_name": "audioop_lts-0.2.1-cp313-abi3-pyodide_2025_0_wasm32.whl", "imports": ["audioop"], "install_dir": "site", "name": "audioop-lts", "package_type": "package", "sha256": "07f221a5ac7946eb3917c1bc2276857894ae8dd900b1545dcdccfeb4ad224873", "unvendored_tests": false, "version": "0.2.1"}, "autograd": {"depends": ["numpy", "future"], "file_name": "autograd-1.7.0-py3-none-any.whl", "imports": ["autograd"], "install_dir": "site", "name": "autograd", "package_type": "package", "sha256": "d7c2d0ad9ca43dc7aee2f3502adb9e795786d02e9bea0f120ab0c1d2b90c5739", "unvendored_tests": true, "version": "1.7.0"}, "autograd-tests": {"depends": ["autograd"], "file_name": "autograd-tests.tar", "imports": [], "install_dir": "site", "name": "autograd-tests", "package_type": "package", "sha256": "2d20c0afb0782a77d24d1427e51c1f4c7a16f82b4a6f94c6424fc02583143e5e", "unvendored_tests": false, "version": "1.7.0"}, "awkward-cpp": {"depends": ["numpy"], "file_name": "awkward_cpp-47-cp313-cp313-pyodide_2025_0_wasm32.whl", "imports": ["awkward_cpp"], "install_dir": "site", "name": "awkward-cpp", "package_type": "package", "sha256": "3d6e8a2346ffa86da1f7d61973792113a698fd8c2164eac9f7a458e6c474c27f", "unvendored_tests": false, "version": "47"}, "b2d": {"depends": ["numpy", "pydantic", "setuptools", "annotated-types"], "file_name": "b2d-0.7.4-cp313-cp313-pyodide_2025_0_wasm32.whl", "imports": ["b2d"], "install_dir": "site", "name": "b2d", "package_type": "package", "sha256": "ffcc88b52fec34b6adba985bf4abde421418cccd8bdb64e30be5bf1318c0f860", "unvendored_tests": false, "version": "0.7.4"}, "bcrypt": {"depends": [], "file_name": "bcrypt-4.3.0-cp313-cp313-pyodide_2025_0_wasm32.whl", "imports": ["bcrypt"], "install_dir": "site", "name": "bcrypt", "package_type": "package", "sha256": "9199d8c7bac586a5f6924a40aa14cb625a13850a8e6f9b20f5748f5fe28552cb", "unvendored_tests": false, "version": "4.3.0"}, "beautifulsoup4": {"depends": ["soupsieve", "typing-extensions"], "file_name": "beautifulsoup4-4.13.3-py3-none-any.whl", "imports": ["bs4"], "install_dir": "site", "name": "beautifulsoup4", "package_type": "package", "sha256": "b7f00a5cacb94099496beb9ba014a57c44c6b24e942cff254e24b9ee30e0fb43", "unvendored_tests": true, "version": "4.13.3"}, "beautifulsoup4-tests": {"depends": ["beautifulsoup4"], "file_name": "beautifulsoup4-tests.tar", "imports": [], "install_dir": "site", "name": "beautifulsoup4-tests", "package_type": "package", "sha256": "7e469890ebf7238fd35178eb96069390ebd69c05394e9c620f196c9b40e04221", "unvendored_tests": false, "version": "4.13.3"}, "biopython": {"depends": ["numpy"], "file_name": "biopython-1.85-cp313-cp313-pyodide_2025_0_wasm32.whl", "imports": ["Bio", "BioSQL"], "install_dir": "site", "name": "biopython", "package_type": "package", "sha256": "12382990506b7b3c7f2807ca4d86de3d611152cdbd6532481c339c26ec4aeb53", "unvendored_tests": false, "version": "1.85"}, "bitarray": {"depends": [], "file_name": "bitarray-3.6.0-cp313-cp313-pyodide_2025_0_wasm32.whl", "imports": ["bitarray"], "install_dir": "site", "name": "bitarray", "package_type": "package", "sha256": "4406dbfcfe93dbc8da7b4effe452259516eb547eb0240ead8e94804d20060653", "unvendored_tests": true, "version": "3.6.0"}, "bitarray-tests": {"depends": ["bitarray"], "file_name": "bitarray-tests.tar", "imports": [], "install_dir": "site", "name": "bitarray-tests", "package_type": "package", "sha256": "171269b6c2f776a90b89bc3a87912ae62b56c76030ae3eb1f3ef7994dfc7e30a", "unvendored_tests": false, "version": "3.6.0"}, "bitstring": {"depends": ["bitarray"], "file_name": "bitstring-4.3.1-py3-none-any.whl", "imports": ["bitstring"], "install_dir": "site", "name": "bitstring", "package_type": "package", "sha256": "557c53e67c7606e8361dbfc18fe64cf50a5aaf6ae17f43a5aaac775ca2663274", "unvendored_tests": false, "version": "4.3.1"}, "bleach": {"depends": ["webencodings", "packaging", "six"], "file_name": "bleach-6.2.0-py3-none-any.whl", "imports": ["bleach"], "install_dir": "site", "name": "bleach", "package_type": "package", "sha256": "3fcac3704b41f15abbcf86ed4275dc2ce309e9458655563179905c09690f8645", "unvendored_tests": false, "version": "6.2.0"}, "blosc2": {"depends": ["numpy", "msgpack", "requests", "ndindex", "platformdirs"], "file_name": "blosc2-3.5.1-cp313-cp313-pyodide_2025_0_wasm32.whl", "imports": ["blosc2"], "install_dir": "site", "name": "blosc2", "package_type": "package", "sha256": "71e03ff5b571516a106d00c3551d37df2b47cb0031967bfc9abd46d5bf57297c", "unvendored_tests": false, "version": "3.5.1"}, "bokeh": {"depends": ["contourpy", "numpy", "jinja2", "pandas", "pillow", "python-dateutil", "six", "typing-extensions", "pyyaml", "xyzservices"], "file_name": "bokeh-3.6.3-py3-none-any.whl", "imports": ["bokeh"], "install_dir": "site", "name": "bokeh", "package_type": "package", "sha256": "446695c06ecd586b1b69af1778ebfe547f9fc6aabaf7eeabf8555a87a05b9edc", "unvendored_tests": false, "version": "3.6.3"}, "boost-histogram": {"depends": ["numpy"], "file_name": "boost_histogram-1.5.0-cp313-cp313-pyodide_2025_0_wasm32.whl", "imports": ["boost_histogram"], "install_dir": "site", "name": "boost-histogram", "package_type": "package", "sha256": "0c4f906acb2efad99b451da992cbd784ff9143b6f59afba3163e15b5187bb1f5", "unvendored_tests": false, "version": "1.5.0"}, "brotli": {"depends": [], "file_name": "brotli-1.1.0-cp313-cp313-pyodide_2025_0_wasm32.whl", "imports": ["brotli"], "install_dir": "site", "name": "brotli", "package_type": "package", "sha256": "37a5f14f7b9f0ce7937c2348e9dd7167789e50839327c7afcb880ad82eb37ccb", "unvendored_tests": false, "version": "1.1.0"}, "cachetools": {"depends": [], "file_name": "cachetools-5.5.2-py3-none-any.whl", "imports": ["cachetools"], "install_dir": "site", "name": "cachetools", "package_type": "package", "sha256": "294c3a51287321f4540edc8757d29cf2576e6b230dc2d1555f9e81121644bd07", "unvendored_tests": false, "version": "5.5.2"}, "casadi": {"depends": ["numpy"], "file_name": "casadi-3.7.0-cp313-cp313-pyodide_2025_0_wasm32.whl", "imports": ["casadi"], "install_dir": "site", "name": "casadi", "package_type": "package", "sha256": "14004dbd25a19d19baf394e8edf95ab315b6586d4e2107f8112e2df76e12e3ee", "unvendored_tests": false, "version": "3.7.0"}, "cbor-diag": {"depends": [], "file_name": "cbor_diag-1.0.1-cp313-cp313-pyodide_2025_0_wasm32.whl", "imports": ["cbor_diag"], "install_dir": "site", "name": "cbor-diag", "package_type": "package", "sha256": "a84c89842b3f8a677e5c34834b054f0597b8c872439a23bf6f89397f2bb80d19", "unvendored_tests": false, "version": "1.0.1"}, "certifi": {"depends": [], "file_name": "certifi-2025.7.14-py3-none-any.whl", "imports": ["certifi"], "install_dir": "site", "name": "certifi", "package_type": "package", "sha256": "50bf375b50d4673993570099f044348ee5a0ff66ed9e9489f4bdf5182f2f0b7f", "unvendored_tests": false, "version": "2025.7.14"}, "cffi": {"depends": ["pycparser"], "file_name": "cffi-1.17.1-cp313-cp313-pyodide_2025_0_wasm32.whl", "imports": ["cffi"], "install_dir": "site", "name": "cffi", "package_type": "package", "sha256": "06e0410221cf8e0c94af920a242c756deb8353e211feac8306ea199df51a7d94", "unvendored_tests": false, "version": "1.17.1"}, "cffi-example": {"depends": ["cffi"], "file_name": "cffi_example-0.1-cp313-cp313-pyodide_2025_0_wasm32.whl", "imports": ["cffi_example"], "install_dir": "site", "name": "cffi_example", "package_type": "package", "sha256": "abd991dae1dfa0f822223ac0b4404c56905880083031094d3aa4ac454661e06d", "unvendored_tests": false, "version": "0.1"}, "cftime": {"depends": ["numpy"], "file_name": "cftime-1.6.4.post1-cp313-cp313-pyodide_2025_0_wasm32.whl", "imports": ["cftime"], "install_dir": "site", "name": "cftime", "package_type": "package", "sha256": "72cf3962e4aea116e88b96b1d6e881a8184ffb01db73395074d76103884e0720", "unvendored_tests": false, "version": "1.6.4.post1"}, "charset-normalizer": {"depends": [], "file_name": "charset_normalizer-3.4.2-py3-none-any.whl", "imports": ["charset_normalizer"], "install_dir": "site", "name": "charset-normalizer", "package_type": "package", "sha256": "747b3fcff9eefacc2d19c75e7b8926ccebdcb78271a7b821af87eb367c43ccfe", "unvendored_tests": false, "version": "3.4.2"}, "clarabel": {"depends": ["numpy", "scipy"], "file_name": "clarabel-0.11.0-cp39-abi3-pyodide_2025_0_wasm32.whl", "imports": ["clarabel"], "install_dir": "site", "name": "clarabel", "package_type": "package", "sha256": "89c44c60dc9ceb6cd66f19c39642666c0f08a8a9b4c6150ce115a2105fe3d3e7", "unvendored_tests": false, "version": "0.11.0"}, "click": {"depends": [], "file_name": "click-8.2.1-py3-none-any.whl", "imports": ["click"], "install_dir": "site", "name": "click", "package_type": "package", "sha256": "35cd45dc01c3e880bfb0f166a0b2a0ffcf23e14a3227c6527bf42fb7588651c2", "unvendored_tests": false, "version": "8.2.1"}, "cligj": {"depends": ["click"], "file_name": "cligj-0.7.2-py3-none-any.whl", "imports": ["cligj"], "install_dir": "site", "name": "cligj", "package_type": "package", "sha256": "469eff58b67ed1d75f9a8e6c5712d66158a409eb427d80cd1443b60c092fcf5f", "unvendored_tests": false, "version": "0.7.2"}, "clingo": {"depends": ["cffi"], "file_name": "clingo-5.7.1-cp313-cp313-pyodide_2025_0_wasm32.whl", "imports": ["clingo"], "install_dir": "site", "name": "clingo", "package_type": "package", "sha256": "5f1f3592b22fd4ba11f4a1d098b3b5512d23c2b270b02de4ee0d4703f8b69ca3", "unvendored_tests": false, "version": "5.7.1"}, "cloudpickle": {"depends": [], "file_name": "cloudpickle-3.1.1-py3-none-any.whl", "imports": ["cloudpickle"], "install_dir": "site", "name": "cloudpickle", "package_type": "package", "sha256": "78c192f73b89b1dd013c125a89eed7bc07ca5c0a66e1e2fc08c50a93581574b4", "unvendored_tests": false, "version": "3.1.1"}, "cmyt": {"depends": ["colorspacious", "matplotlib", "more-itertools", "numpy"], "file_name": "cmyt-2.0.2-py3-none-any.whl", "imports": ["cmyt"], "install_dir": "site", "name": "cmyt", "package_type": "package", "sha256": "0e86acaf80e56cf960c6a8ea7ca9f39125204f76bf7e098693918f48ba4942e6", "unvendored_tests": false, "version": "2.0.2"}, "cobs": {"depends": [], "file_name": "cobs-1.2.1-cp313-cp313-pyodide_2025_0_wasm32.whl", "imports": ["cobs"], "install_dir": "site", "name": "cobs", "package_type": "package", "sha256": "5d2b71a9a62986958f5352d02b0769178211456f819ea2380fd836ede65970b4", "unvendored_tests": false, "version": "1.2.1"}, "colorspacious": {"depends": ["numpy"], "file_name": "colorspacious-1.1.2-py2.py3-none-any.whl", "imports": ["colorspacious"], "install_dir": "site", "name": "colorspacious", "package_type": "package", "sha256": "3873bf174e2970516b12d973b8d46aa7ddfd32063fdbad9125f0924dd35a92db", "unvendored_tests": false, "version": "1.1.2"}, "contourpy": {"depends": ["numpy"], "file_name": "contourpy-1.3.1-cp313-cp313-pyodide_2025_0_wasm32.whl", "imports": ["contourpy"], "install_dir": "site", "name": "contourpy", "package_type": "package", "sha256": "3fe3d224ef8129f7be7062cf44c26a38a6cb6a1f07e11e93f33ec502476a40e7", "unvendored_tests": false, "version": "1.3.1"}, "coolprop": {"depends": ["numpy", "matplotlib"], "file_name": "coolprop-6.6.0-cp313-cp313-pyodide_2025_0_wasm32.whl", "imports": ["CoolProp"], "install_dir": "site", "name": "coolprop", "package_type": "package", "sha256": "84301d3b0ae9ff497532f6c261a3841fac2b7d352faad2779df60d076dc2143b", "unvendored_tests": true, "version": "6.6.0"}, "coolprop-tests": {"depends": ["coolprop"], "file_name": "coolprop-tests.tar", "imports": [], "install_dir": "site", "name": "coolprop-tests", "package_type": "package", "sha256": "f47a04afc3db8415da084a4c89468031fd8d730c5a80defa14e098568a9dfd25", "unvendored_tests": false, "version": "6.6.0"}, "coverage": {"depends": ["sqlite3"], "file_name": "coverage-7.6.12-cp313-cp313-pyodide_2025_0_wasm32.whl", "imports": ["coverage"], "install_dir": "site", "name": "coverage", "package_type": "package", "sha256": "06cb6be1da25bbe7ddea5cc60c913ce33a253f7d21bd7d15cbf27c4c8639ec4b", "unvendored_tests": false, "version": "7.6.12"}, "cramjam": {"depends": [], "file_name": "cramjam-2.10.0rc1-cp313-cp313-pyodide_2025_0_wasm32.whl", "imports": ["cramjam"], "install_dir": "site", "name": "cramjam", "package_type": "package", "sha256": "e1ecbb52d56946e929d0a0c77f5d817e175b12fc1d3c259fa826e8f1c9dd1be2", "unvendored_tests": false, "version": "2.10.0rc1"}, "crc32c": {"depends": [], "file_name": "crc32c-2.7.1-cp313-cp313-pyodide_2025_0_wasm32.whl", "imports": ["crc32c"], "install_dir": "site", "name": "crc32c", "package_type": "package", "sha256": "c1306b1b7b9578eed2a89d55aac57f9eb400fa52f1b99b48638f3bcb14b0570d", "unvendored_tests": false, "version": "2.7.1"}, "cryptography": {"depends": ["libopenssl", "six", "cffi"], "file_name": "cryptography-45.0.5-cp313-abi3-pyodide_2025_0_wasm32.whl", "imports": ["cryptography"], "install_dir": "site", "name": "cryptography", "package_type": "package", "sha256": "207b7e58449b841c2bd6433a37d85b40e619aa6cf37775c5890faca310d5bc15", "unvendored_tests": false, "version": "45.0.5"}, "css-inline": {"depends": [], "file_name": "css_inline-0.16.0-cp39-abi3-pyodide_2025_0_wasm32.whl", "imports": ["css_inline"], "install_dir": "site", "name": "css-inline", "package_type": "package", "sha256": "f97d0ffc43987ccc763cd66955b1b5f12e35f59626b3ddd1a35d938e61e6502f", "unvendored_tests": false, "version": "0.16.0"}, "cssselect": {"depends": [], "file_name": "cssselect-1.3.0-py3-none-any.whl", "imports": ["cssselect"], "install_dir": "site", "name": "cssselect", "package_type": "package", "sha256": "19598cc43437b92a40b1eb966e89e8f1e68b58efcf2383d716dfc89afa53ca6e", "unvendored_tests": false, "version": "1.3.0"}, "cvxpy-base": {"depends": ["numpy", "scipy", "clarabel"], "file_name": "cvxpy_base-1.6.3-py3-none-any.whl", "imports": ["cvxpy"], "install_dir": "site", "name": "cvxpy-base", "package_type": "package", "sha256": "931f923fc1119618763b1891a8cc9aee9aea24bf86ff3767100c1db8ebe3b932", "unvendored_tests": true, "version": "1.6.3"}, "cvxpy-base-tests": {"depends": ["cvxpy-base"], "file_name": "cvxpy-base-tests.tar", "imports": [], "install_dir": "site", "name": "cvxpy-base-tests", "package_type": "package", "sha256": "403b2f52b68caff44290fb1a89d646910e3c464095ef0d1786543ae9a85e7ebe", "unvendored_tests": false, "version": "1.6.3"}, "cycler": {"depends": ["six"], "file_name": "cycler-0.12.1-py3-none-any.whl", "imports": ["cycler"], "install_dir": "site", "name": "cycler", "package_type": "package", "sha256": "4c163eac65b7ced9007b4259575c045a172dd45d36de7e25ae97b2be67b4a7d1", "unvendored_tests": false, "version": "0.12.1"}, "cysignals": {"depends": [], "file_name": "cysignals-1.12.3-cp313-cp313-pyodide_2025_0_wasm32.whl", "imports": ["cysignals"], "install_dir": "site", "name": "cysignals", "package_type": "package", "sha256": "261578bc711a7316bb3dbfaa9ed8b138afae8b7aae0e179e545d1d5c40ecae0d", "unvendored_tests": false, "version": "1.12.3"}, "cytoolz": {"depends": ["toolz"], "file_name": "cytoolz-1.0.1-cp313-cp313-pyodide_2025_0_wasm32.whl", "imports": ["cytoolz"], "install_dir": "site", "name": "cytoolz", "package_type": "package", "sha256": "e68a64cb25d75872ca83afddbb4ba4b25df2b603f7e0d3dc8840a394d1d6f959", "unvendored_tests": true, "version": "1.0.1"}, "cytoolz-tests": {"depends": ["cytoolz"], "file_name": "cytoolz-tests.tar", "imports": [], "install_dir": "site", "name": "cytoolz-tests", "package_type": "package", "sha256": "a4b92961694eb953c12e0c770a36dfc04071f808076c1e23ad7dac85a21abda2", "unvendored_tests": false, "version": "1.0.1"}, "decorator": {"depends": [], "file_name": "decorator-5.2.1-py3-none-any.whl", "imports": ["decorator"], "install_dir": "site", "name": "decorator", "package_type": "package", "sha256": "9b4debac88fa5916547843f759357bc05a67551055b63259c6ffd7ef6048790f", "unvendored_tests": false, "version": "5.2.1"}, "demes": {"depends": ["attrs", "ruamel.yaml"], "file_name": "demes-0.2.3-py3-none-any.whl", "imports": ["demes"], "install_dir": "site", "name": "demes", "package_type": "package", "sha256": "364ab221ef4810aec24bea928f22509e0d7c85fb0da1168b6b79433bf261c7c7", "unvendored_tests": false, "version": "0.2.3"}, "deprecation": {"depends": ["packaging"], "file_name": "deprecation-2.1.0-py2.py3-none-any.whl", "imports": ["deprecation"], "install_dir": "site", "name": "deprecation", "package_type": "package", "sha256": "c26c35e475953a90bcb1dcd8de18281e40bf55be251cd622d1b3a78f82a41261", "unvendored_tests": false, "version": "2.1.0"}, "diskcache": {"depends": ["sqlite3"], "file_name": "diskcache-5.6.3-py3-none-any.whl", "imports": ["diskcache"], "install_dir": "site", "name": "diskcache", "package_type": "package", "sha256": "a8f33fea901e53feb1166ddf26913405721cc05f240aa098fcbb8cc80b32ca55", "unvendored_tests": false, "version": "5.6.3"}, "distlib": {"depends": [], "file_name": "distlib-0.3.9-py2.py3-none-any.whl", "imports": ["distlib"], "install_dir": "site", "name": "distlib", "package_type": "package", "sha256": "9c896506e82ece56a3114fe60b8a71ea0228a945efaa18aaa6a6ac61f16cd6f9", "unvendored_tests": false, "version": "0.3.9"}, "distro": {"depends": [], "file_name": "distro-1.9.0-py3-none-any.whl", "imports": ["distro"], "install_dir": "site", "name": "distro", "package_type": "package", "sha256": "a73984180550abeb95c2913089a7829af2dea47359f973cbe2b269ddf00dba58", "unvendored_tests": false, "version": "1.9.0"}, "docutils": {"depends": [], "file_name": "docutils-0.21.2-py3-none-any.whl", "imports": ["docutils"], "install_dir": "site", "name": "docutils", "package_type": "package", "sha256": "56f830a09485b9f0970260af2e57ba05af42c04a94517d339bc26e8a1f11a107", "unvendored_tests": false, "version": "0.21.2"}, "donfig": {"depends": ["pyyaml"], "file_name": "donfig-0.8.1.post1-py3-none-any.whl", "imports": ["donfig"], "install_dir": "site", "name": "donfig", "package_type": "package", "sha256": "02ba6e5f5684ae5b6e1ad5c9ed56d1d6c37bff37281160709e9cc4e334be6e20", "unvendored_tests": true, "version": "0.8.1.post1"}, "donfig-tests": {"depends": ["donfig"], "file_name": "donfig-tests.tar", "imports": [], "install_dir": "site", "name": "donfig-tests", "package_type": "package", "sha256": "0049efe172a5fc914811d2f191ed2e48a4a992060a5fd33b155a4a4b88fa88ff", "unvendored_tests": false, "version": "0.8.1.post1"}, "ewah-bool-utils": {"depends": ["numpy"], "file_name": "ewah_bool_utils-1.2.2-cp313-cp313-pyodide_2025_0_wasm32.whl", "imports": ["ewah_bool_utils"], "install_dir": "site", "name": "ewah_bool_utils", "package_type": "package", "sha256": "f578c666cc76435398818bee258e4015d4dad791c124096fbbd338bde8a86d00", "unvendored_tests": true, "version": "1.2.2"}, "ewah-bool-utils-tests": {"depends": ["ewah_bool_utils"], "file_name": "ewah-bool-utils-tests.tar", "imports": [], "install_dir": "site", "name": "ewah_bool_utils-tests", "package_type": "package", "sha256": "dc1e6a373c8876d0d3912ff3025929b8d8def494c1304200cbb638c1d43fc994", "unvendored_tests": false, "version": "1.2.2"}, "exceptiongroup": {"depends": [], "file_name": "exceptiongroup-1.2.2-py3-none-any.whl", "imports": ["exceptiongroup"], "install_dir": "site", "name": "exceptiongroup", "package_type": "package", "sha256": "1b6bad9e0a03d40ec6ce38359ae5985d91bc96e9c81c412aba1fd43c0af47f22", "unvendored_tests": false, "version": "1.2.2"}, "executing": {"depends": [], "file_name": "executing-2.2.0-py2.py3-none-any.whl", "imports": ["executing"], "install_dir": "site", "name": "executing", "package_type": "package", "sha256": "3d52625dabfb0df2d7954c2ea23e24e3f8b4f8c173a65ff9c482cb5fbd3a79f2", "unvendored_tests": false, "version": "2.2.0"}, "fastparquet": {"depends": ["numpy", "cramjam", "pandas", "fsspec", "packaging"], "file_name": "fastparquet-2024.11.0-cp313-cp313-pyodide_2025_0_wasm32.whl", "imports": ["fastparquet"], "install_dir": "site", "name": "fastparquet", "package_type": "package", "sha256": "25e0224fcae30afa7037333690c64414f5fa8414ac37bdeed68b6aa412d19ed3", "unvendored_tests": false, "version": "2024.11.0"}, "fiona": {"depends": ["attrs", "certifi", "setuptools", "six", "click", "cligj"], "file_name": "fiona-1.9.5-cp313-cp313-pyodide_2025_0_wasm32.whl", "imports": ["fiona"], "install_dir": "site", "name": "fiona", "package_type": "package", "sha256": "ea52e53c8c27d3baf82a16ae76d4f112347ba9fa8664aa7a18849dee352d5524", "unvendored_tests": false, "version": "1.9.5"}, "fonttools": {"depends": [], "file_name": "fonttools-4.56.0-py3-none-any.whl", "imports": ["fontTools"], "install_dir": "site", "name": "fonttools", "package_type": "package", "sha256": "862f1298792269b5882f145efc0b2683b5101d30152e43152f2a9ee90e55755a", "unvendored_tests": false, "version": "4.56.0"}, "freesasa": {"depends": [], "file_name": "freesasa-2.2.1-cp313-cp313-pyodide_2025_0_wasm32.whl", "imports": ["freesasa"], "install_dir": "site", "name": "freesasa", "package_type": "package", "sha256": "08597cdfe37c692c08ebf76e1f237da1b17f5fa3287c9d64046cff5747d38a48", "unvendored_tests": false, "version": "2.2.1"}, "frozenlist": {"depends": [], "file_name": "frozenlist-1.6.0-cp313-cp313-pyodide_2025_0_wasm32.whl", "imports": ["frozenlist"], "install_dir": "site", "name": "frozenlist", "package_type": "package", "sha256": "daddaa9986a66d004e09a2a5b9006e91920bf893f83d35bd0e9ff3afc124764f", "unvendored_tests": false, "version": "1.6.0"}, "fsspec": {"depends": [], "file_name": "fsspec-2025.3.2-py3-none-any.whl", "imports": ["fsspec"], "install_dir": "site", "name": "fsspec", "package_type": "package", "sha256": "a1c475e5c96a768a87f72c80841a7258bb64cf61e8f076403ccb6f741cac2354", "unvendored_tests": true, "version": "2025.3.2"}, "fsspec-tests": {"depends": ["fsspec"], "file_name": "fsspec-tests.tar", "imports": [], "install_dir": "site", "name": "fsspec-tests", "package_type": "package", "sha256": "9b55fb073e2e3c4ad886beafee11456a32a0240ed0593e710fb2a5d16f383f4c", "unvendored_tests": false, "version": "2025.3.2"}, "future": {"depends": [], "file_name": "future-1.0.0-py3-none-any.whl", "imports": ["future"], "install_dir": "site", "name": "future", "package_type": "package", "sha256": "27f05fa2cd82e6169b29e10ba5b056f15e6135bbbbe6d1fc3913b9c656f707b7", "unvendored_tests": true, "version": "1.0.0"}, "future-tests": {"depends": ["future"], "file_name": "future-tests.tar", "imports": [], "install_dir": "site", "name": "future-tests", "package_type": "package", "sha256": "6319f8a3d21dd3b29bdce47df1e803e3d35f85e4c19b3a40934c110fb2468ca0", "unvendored_tests": false, "version": "1.0.0"}, "galpy": {"depends": ["numpy", "scipy", "matplotlib", "astropy", "future", "setuptools"], "file_name": "galpy-1.10.2-cp313-cp313-pyodide_2025_0_wasm32.whl", "imports": ["galpy"], "install_dir": "site", "name": "galpy", "package_type": "package", "sha256": "bda55f993fd81ccfb2c865baf57d2c125abb03efa359c23da76531356e339f97", "unvendored_tests": false, "version": "1.10.2"}, "gmpy2": {"depends": [], "file_name": "gmpy2-2.1.5-cp313-cp313-pyodide_2025_0_wasm32.whl", "imports": ["gmpy2"], "install_dir": "site", "name": "gmpy2", "package_type": "package", "sha256": "1a15826f7068fa2772d3fe7f3c17dfb1b324686288b4a329b25c4e6f1c5fd6cf", "unvendored_tests": false, "version": "2.1.5"}, "gsw": {"depends": ["numpy"], "file_name": "gsw-3.6.19-cp313-cp313-pyodide_2025_0_wasm32.whl", "imports": ["gsw"], "install_dir": "site", "name": "gsw", "package_type": "package", "sha256": "79352f09c95647905e9ec0d9713d042f9a4a1ccc454d20c15781e9cee96fd6a1", "unvendored_tests": true, "version": "3.6.19"}, "gsw-tests": {"depends": ["gsw"], "file_name": "gsw-tests.tar", "imports": [], "install_dir": "site", "name": "gsw-tests", "package_type": "package", "sha256": "4c473000a642211bdc1eec515c413520e3233576777a69bd82c19c0aefba4284", "unvendored_tests": false, "version": "3.6.19"}, "h11": {"depends": [], "file_name": "h11-0.14.0-py3-none-any.whl", "imports": ["h11"], "install_dir": "site", "name": "h11", "package_type": "package", "sha256": "8857f5e35d618ed4a030297a71e5241feade9969da2ae2bfa921f52e8b5d3a36", "unvendored_tests": true, "version": "0.14.0"}, "h11-tests": {"depends": ["h11"], "file_name": "h11-tests.tar", "imports": [], "install_dir": "site", "name": "h11-tests", "package_type": "package", "sha256": "2ddf9ee143601eec116b94dd58955af6b61c4ef0646f028436e1afe2a37ec899", "unvendored_tests": false, "version": "0.14.0"}, "h3": {"depends": [], "file_name": "h3-4.2.2-cp313-cp313-pyodide_2025_0_wasm32.whl", "imports": ["h3"], "install_dir": "site", "name": "h3", "package_type": "package", "sha256": "8b4a02ec0a47a01ebd2a85a8dd82c7ce8e95582b71b5111063c9a0d629c91aba", "unvendored_tests": false, "version": "4.2.2"}, "h5py": {"depends": ["numpy", "pkgconfig", "libhdf5"], "file_name": "h5py-3.13.0-cp313-cp313-pyodide_2025_0_wasm32.whl", "imports": ["h5py"], "install_dir": "site", "name": "h5py", "package_type": "package", "sha256": "db93b8e6367f5f0689b36d8c42ae6f70c04924daf6970b70abe0701da5120e7a", "unvendored_tests": true, "version": "3.13.0"}, "h5py-tests": {"depends": ["h5py"], "file_name": "h5py-tests.tar", "imports": [], "install_dir": "site", "name": "h5py-tests", "package_type": "package", "sha256": "bf7d1f126ea70817d9d2a27dede3f79766aaaf23d2a61c75e9258a1c1ac4870d", "unvendored_tests": false, "version": "3.13.0"}, "hashlib": {"depends": ["libopenssl"], "file_name": "hashlib-1.0.0-cp313-cp313-pyodide_2025_0_wasm32.whl", "imports": ["_hashlib"], "install_dir": "site", "name": "hashlib", "package_type": "cpython_module", "sha256": "b5c736c84ce26cba4e5096c6b9d173a357666af5993cc08395bfb8bac997bb98", "unvendored_tests": false, "version": "1.0.0"}, "html5lib": {"depends": ["webencodings", "six"], "file_name": "html5lib-1.1-py2.py3-none-any.whl", "imports": ["html5lib"], "install_dir": "site", "name": "html5lib", "package_type": "package", "sha256": "55379f5f52670e00c3b89257e2830e9e4afca8c7e53bc177fdcc143eccab5c64", "unvendored_tests": false, "version": "1.1"}, "httpcore": {"depends": ["certifi", "h11", "ssl"], "file_name": "httpcore-1.0.7-py3-none-any.whl", "imports": ["httpcore"], "install_dir": "site", "name": "httpcore", "package_type": "package", "sha256": "32d10dcadcaf3042940341e879392b6c5d93624e8910f5c985f722dff51323b8", "unvendored_tests": false, "version": "1.0.7"}, "httpx": {"depends": [], "file_name": "httpx-0.28.1-py3-none-any.whl", "imports": ["httpx"], "install_dir": "site", "name": "httpx", "package_type": "package", "sha256": "3f2988f46a075b5f926a582464d53783577044cf47def13585519012b614b54f", "unvendored_tests": false, "version": "0.28.1"}, "idna": {"depends": [], "file_name": "idna-3.10-py3-none-any.whl", "imports": ["idna"], "install_dir": "site", "name": "idna", "package_type": "package", "sha256": "03afc91d39e676e8684c421beb900c09269148d67b137c3fb45b7f319e8cd8b4", "unvendored_tests": false, "version": "3.10"}, "igraph": {"depends": ["texttable"], "file_name": "igraph-0.11.8-cp39-abi3-pyodide_2025_0_wasm32.whl", "imports": ["igraph"], "install_dir": "site", "name": "igraph", "package_type": "package", "sha256": "3e799d5964066c895156f7eee27dd3371b38073667539dd99bfb68108c85fca1", "unvendored_tests": false, "version": "0.11.8"}, "imageio": {"depends": ["numpy", "pillow"], "file_name": "imageio-2.37.0-py3-none-any.whl", "imports": ["imageio"], "install_dir": "site", "name": "imageio", "package_type": "package", "sha256": "fcbfda2703dd299c60145e9a08824101860712d142841ecf0e804ccc3ea41283", "unvendored_tests": false, "version": "2.37.0"}, "imgui-bundle": {"depends": ["pydantic", "munch", "numpy"], "file_name": "imgui_bundle-1.92.0-cp313-cp313-pyodide_2025_0_wasm32.whl", "imports": ["imgui_bundle"], "install_dir": "site", "name": "imgui-bundle", "package_type": "package", "sha256": "aa39983ad5cdae2cc8745431bdc71e37a2f405b5c59c2c31d21a9a35df78329b", "unvendored_tests": true, "version": "1.92.0"}, "imgui-bundle-tests": {"depends": ["imgui-bundle"], "file_name": "imgui-bundle-tests.tar", "imports": [], "install_dir": "site", "name": "imgui-bundle-tests", "package_type": "package", "sha256": "df71235635398149031014417b6e10ccddb66a54e5804fb7a3262c0276dd91a7", "unvendored_tests": false, "version": "1.92.0"}, "iminuit": {"depends": ["numpy"], "file_name": "iminuit-2.30.1-cp313-cp313-pyodide_2025_0_wasm32.whl", "imports": ["iminuit"], "install_dir": "site", "name": "iminuit", "package_type": "package", "sha256": "e39c774e9aceb4dfab7e5ce94884e446af43b830e11d352a5dccb7e86581acb1", "unvendored_tests": false, "version": "2.30.1"}, "iniconfig": {"depends": [], "file_name": "iniconfig-2.1.0-py3-none-any.whl", "imports": ["iniconfig"], "install_dir": "site", "name": "iniconfig", "package_type": "package", "sha256": "1ffed2bbe134614f65c7951b51af84928db4d743dc59ff41a447d1e6c006a048", "unvendored_tests": false, "version": "2.1.0"}, "inspice": {"depends": ["numpy", "matplotlib", "pyyaml", "cffi", "diskcache", "h5py", "ply", "libngspice"], "file_name": "inspice-1.6.3.3-py3-none-any.whl", "imports": ["InSpice"], "install_dir": "site", "name": "inspice", "package_type": "package", "sha256": "26f65e433e0e6b07c008a837adc1413ec19cd6590d7e201a449f9df0df360313", "unvendored_tests": false, "version": "1.6.3.3"}, "ipython": {"depends": ["asttokens", "decorator", "executing", "matplotlib-inline", "prompt_toolkit", "pure-eval", "pygments", "six", "stack-data", "traitlets", "sqlite3", "wcwidth"], "file_name": "ipython-9.0.2-py3-none-any.whl", "imports": ["IPython"], "install_dir": "site", "name": "ipython", "package_type": "package", "sha256": "96ce276d78bc1a48f17a284e607c0dfc0d088d19c1f0d44232c305fd66c61ec9", "unvendored_tests": true, "version": "9.0.2"}, "ipython-tests": {"depends": ["ipython"], "file_name": "ipython-tests.tar", "imports": [], "install_dir": "site", "name": "ipython-tests", "package_type": "package", "sha256": "1c635eda3c3da9209a83c1c00c48c108e22f2dbe1c06632cf75dfd1664d8f1b6", "unvendored_tests": false, "version": "9.0.2"}, "jedi": {"depends": ["parso"], "file_name": "jedi-0.19.2-py2.py3-none-any.whl", "imports": ["jedi"], "install_dir": "site", "name": "jedi", "package_type": "package", "sha256": "20904346fd22abb2c4e2f35018b731c417791989a0e5b9755ca4a346fe038467", "unvendored_tests": true, "version": "0.19.2"}, "jedi-tests": {"depends": ["jedi"], "file_name": "jedi-tests.tar", "imports": [], "install_dir": "site", "name": "jedi-tests", "package_type": "package", "sha256": "6ef7400390f11aae6c08cc235a00a2fd09e38f64b305559a386bd64d960ed9b1", "unvendored_tests": false, "version": "0.19.2"}, "jinja2": {"depends": ["markupsafe"], "file_name": "jinja2-3.1.6-py3-none-any.whl", "imports": ["jinja2"], "install_dir": "site", "name": "Jinja2", "package_type": "package", "sha256": "24fc60a3ea3669f4d0d69a82f4b8032188b61ae1840dcb5dbe7525b6613ebbdd", "unvendored_tests": false, "version": "3.1.6"}, "jiter": {"depends": [], "file_name": "jiter-0.9.0-cp313-cp313-pyodide_2025_0_wasm32.whl", "imports": ["jiter"], "install_dir": "site", "name": "jiter", "package_type": "package", "sha256": "c4a69d4f4580c7c2d06967e83c48462c8bac5e5f4e227d05cf432d53e952512a", "unvendored_tests": false, "version": "0.9.0"}, "joblib": {"depends": [], "file_name": "joblib-1.4.2-py3-none-any.whl", "imports": ["joblib"], "install_dir": "site", "name": "joblib", "package_type": "package", "sha256": "55a8ee286a30916ba70189b59a494d5d7df160c2709f04d9e28f464bd159d2c0", "unvendored_tests": true, "version": "1.4.2"}, "joblib-tests": {"depends": ["joblib"], "file_name": "joblib-tests.tar", "imports": [], "install_dir": "site", "name": "joblib-tests", "package_type": "package", "sha256": "f627b6b6c91e3e87b7c73e946577c7a2c0a0c049d6dee122b994788264b438d1", "unvendored_tests": false, "version": "1.4.2"}, "jsonschema": {"depends": ["attrs", "pyrsistent", "referencing", "jsonschema_specifications"], "file_name": "jsonschema-4.23.0-py3-none-any.whl", "imports": ["jsonschema"], "install_dir": "site", "name": "jsonschema", "package_type": "package", "sha256": "d3a75a32fd54c6dc94c37825120a417a6d2908a99334eed44ebe54d56bd8d430", "unvendored_tests": true, "version": "4.23.0"}, "jsonschema-specifications": {"depends": ["referencing"], "file_name": "jsonschema_specifications-2024.10.1-py3-none-any.whl", "imports": ["jsonschema_specifications"], "install_dir": "site", "name": "jsonschema_specifications", "package_type": "package", "sha256": "7bd0bf8cde0f520b131c28fd1fad9aab4c7290281c43e0474d5c58beffe4262e", "unvendored_tests": true, "version": "2024.10.1"}, "jsonschema-specifications-tests": {"depends": ["jsonschema_specifications"], "file_name": "jsonschema-specifications-tests.tar", "imports": [], "install_dir": "site", "name": "jsonschema_specifications-tests", "package_type": "package", "sha256": "e62826a21b126ca56802013b9af803244624427c47976f3efab43b3730a2874e", "unvendored_tests": false, "version": "2024.10.1"}, "jsonschema-tests": {"depends": ["jsonschema"], "file_name": "jsonschema-tests.tar", "imports": [], "install_dir": "site", "name": "jsonschema-tests", "package_type": "package", "sha256": "501743d7242023e3c4bc4be7df196ec9c57aaa8c9337abac761af0836f9552b8", "unvendored_tests": false, "version": "4.23.0"}, "kiwisolver": {"depends": [], "file_name": "kiwisolver-1.4.8-cp313-cp313-pyodide_2025_0_wasm32.whl", "imports": ["kiwisolver"], "install_dir": "site", "name": "kiwisolver", "package_type": "package", "sha256": "01451f4a9f0dcd93ea6d9e2e577a793d4c9082fbf1f59cfb8ff3ba376f28d3e3", "unvendored_tests": false, "version": "1.4.8"}, "lakers-python": {"depends": [], "file_name": "lakers_python-0.5.0-cp313-cp313-pyodide_2025_0_wasm32.whl", "imports": ["lakers"], "install_dir": "site", "name": "lakers-python", "package_type": "package", "sha256": "8109c17aa848f345f9208d6f2643d810f7770b9329c6510e21c6b57c5beccbbb", "unvendored_tests": false, "version": "0.5.0"}, "lazy-loader": {"depends": [], "file_name": "lazy_loader-0.4-py3-none-any.whl", "imports": ["lazy_loader"], "install_dir": "site", "name": "lazy_loader", "package_type": "package", "sha256": "de2de95d0b565602ebb021541ca4aee2ce13fe8c6368715cba30784fbf83f0f8", "unvendored_tests": true, "version": "0.4"}, "lazy-loader-tests": {"depends": ["lazy_loader"], "file_name": "lazy-loader-tests.tar", "imports": [], "install_dir": "site", "name": "lazy_loader-tests", "package_type": "package", "sha256": "d2ccc5ed10b6e0183c90f8e5acc0bd09f7642dd2ed9f3fcc1bfdeb7a0a5c2e29", "unvendored_tests": false, "version": "0.4"}, "lazy-object-proxy": {"depends": [], "file_name": "lazy_object_proxy-1.10.0-cp313-cp313-pyodide_2025_0_wasm32.whl", "imports": ["lazy_object_proxy"], "install_dir": "site", "name": "lazy-object-proxy", "package_type": "package", "sha256": "7db5fd500eb9928daaa7fc243bd759d63f9962df171d44fc6f22fc46d085b77a", "unvendored_tests": false, "version": "1.10.0"}, "libcst": {"depends": ["pyyaml"], "file_name": "libcst-1.6.0-cp313-cp313-pyodide_2025_0_wasm32.whl", "imports": ["libcst"], "install_dir": "site", "name": "libcst", "package_type": "package", "sha256": "c95958e359d37a05ff1584610119041c2b8ee44cdac585d6d916ae4b38a568c7", "unvendored_tests": true, "version": "1.6.0"}, "libcst-tests": {"depends": ["libcst"], "file_name": "libcst-tests.tar", "imports": [], "install_dir": "site", "name": "libcst-tests", "package_type": "package", "sha256": "1a8b3b824b8cb2e64229e92b72359d8dbba69070c171a32ebdf582c0b920a1de", "unvendored_tests": false, "version": "1.6.0"}, "libgdal": {"depends": ["libgeos"], "file_name": "libgdal-3.8.3.zip", "imports": [], "install_dir": "dynlib", "name": "libgdal", "package_type": "shared_library", "sha256": "e622503d3fcf9a7ec7fc81c77c6d304a2cd8600e7cb05091b43c3799bf57cd9c", "unvendored_tests": false, "version": "3.8.3"}, "libgeos": {"depends": [], "file_name": "libgeos-3.12.1.zip", "imports": [], "install_dir": "dynlib", "name": "libgeos", "package_type": "shared_library", "sha256": "b2df0b1e60c8f444a4f8ca7990e4c3287846f5b59b57079ab6e4c94407154bcc", "unvendored_tests": false, "version": "3.12.1"}, "libhdf5": {"depends": [], "file_name": "libhdf5-1.12.1.zip", "imports": [], "install_dir": "dynlib", "name": "libhdf5", "package_type": "shared_library", "sha256": "cd6d06f434550d665cc917b05a02605b2d8ed415768cab3419d87b3868d0deb8", "unvendored_tests": false, "version": "1.12.1"}, "libheif": {"depends": [], "file_name": "libheif-1.12.0.zip", "imports": [], "install_dir": "dynlib", "name": "libheif", "package_type": "shared_library", "sha256": "6c87d737cf7dd0caf6b9ba3c3b126ef26851a7a9049f54c4d8779d3c9d04de45", "unvendored_tests": false, "version": "1.12.0"}, "libmagic": {"depends": [], "file_name": "libmagic-5.42.zip", "imports": [], "install_dir": "dynlib", "name": "libmagic", "package_type": "shared_library", "sha256": "96edcc45a991266e9c871993cd032528ef26cb7b07b1179deb9afbc991690f8e", "unvendored_tests": false, "version": "5.42"}, "libngspice": {"depends": [], "file_name": "libngspice-44.2.zip", "imports": [], "install_dir": "dynlib", "name": "libngspice", "package_type": "shared_library", "sha256": "a5c5c5f33c8f054ddeeb7d7fb9f998952379f11febb912716cc81c0f5058ba3d", "unvendored_tests": false, "version": "44.2"}, "libopenblas": {"depends": [], "file_name": "libopenblas-0.3.26.zip", "imports": [], "install_dir": "dynlib", "name": "libopenblas", "package_type": "shared_library", "sha256": "15c2c82b0fdfdde83a81190f35f5f4a0d15bf236a7e93944c433ae5ac6bf3ee5", "unvendored_tests": false, "version": "0.3.26"}, "libopenssl": {"depends": [], "file_name": "libopenssl-1.1.1w.zip", "imports": [], "install_dir": "dynlib", "name": "libopenssl", "package_type": "shared_library", "sha256": "48965994b6ace00d3ebbc2dc1b65c11978582620f4ef6c71a50d9ea4c5fc7437", "unvendored_tests": false, "version": "1.1.1w"}, "libsuitesparse": {"depends": ["libopenblas"], "file_name": "libsuitesparse-5.11.0.zip", "imports": [], "install_dir": "dynlib", "name": "libsuitesparse", "package_type": "shared_library", "sha256": "cb96059a84c8bf888e0c0ce5217aec4011f49e0696f50dd5f1fe4963be45981b", "unvendored_tests": false, "version": "5.11.0"}, "libtaglib": {"depends": [], "file_name": "libtaglib-2.1.1.zip", "imports": [], "install_dir": "dynlib", "name": "libtaglib", "package_type": "shared_library", "sha256": "26547cb5ec58801aafe489c10df50419b71d256ba0c1d30c0f63eae4555512e5", "unvendored_tests": false, "version": "2.1.1"}, "lightgbm": {"depends": ["numpy", "scipy", "scikit-learn"], "file_name": "lightgbm-4.6.0-py3-none-pyodide_2025_0_wasm32.whl", "imports": ["lightgbm"], "install_dir": "site", "name": "lightgbm", "package_type": "package", "sha256": "e114543780cb182dccc3fd9289929335a65e8912ff53aef29b3cb1f1226c2bc7", "unvendored_tests": false, "version": "4.6.0"}, "logbook": {"depends": ["ssl"], "file_name": "logbook-1.8.0-cp313-cp313-pyodide_2025_0_wasm32.whl", "imports": ["logbook"], "install_dir": "site", "name": "logbook", "package_type": "package", "sha256": "0d1bda2d29d05fbf99cd2721de4f4bfc47453fa008c88a6b90861252388cefb3", "unvendored_tests": false, "version": "1.8.0"}, "lxml": {"depends": [], "file_name": "lxml-6.0.0-cp313-cp313-pyodide_2025_0_wasm32.whl", "imports": ["lxml"], "install_dir": "site", "name": "lxml", "package_type": "package", "sha256": "800ea9c7b35a3bb4c027bd74f16bc878aa946825a3f9627c1906f4c0c1c001dd", "unvendored_tests": false, "version": "6.0.0"}, "lz4": {"depends": [], "file_name": "lz4-4.4.4-cp313-cp313-pyodide_2025_0_wasm32.whl", "imports": ["lz4"], "install_dir": "site", "name": "lz4", "package_type": "package", "sha256": "98d2f8ec75fd46f2e99204a38aecdd7d9d00b20c27c2578033dfdf66c993198c", "unvendored_tests": false, "version": "4.4.4"}, "lzma": {"depends": [], "file_name": "lzma-1.0.0-cp313-cp313-pyodide_2025_0_wasm32.whl", "imports": ["lzma", "_lzma"], "install_dir": "site", "name": "lzma", "package_type": "cpython_module", "sha256": "18523e1b59a6acc64857615fb48718ed6666ad1a562abf6707541427d3b01ace", "unvendored_tests": false, "version": "1.0.0"}, "markupsafe": {"depends": [], "file_name": "markupsafe-3.0.2-cp313-cp313-pyodide_2025_0_wasm32.whl", "imports": ["markupsafe"], "install_dir": "site", "name": "MarkupSafe", "package_type": "package", "sha256": "31a48bf0c5914d64d442175520d803c6488681882ff152c3a07838736b1f3b60", "unvendored_tests": false, "version": "3.0.2"}, "matplotlib": {"depends": ["contourpy", "cycler", "fonttools", "kiwisolver", "numpy", "packaging", "pillow", "pyparsing", "python-dateutil", "pytz"], "file_name": "matplotlib-3.8.4-cp313-cp313-pyodide_2025_0_wasm32.whl", "imports": ["pylab", "mpl_toolkits", "matplotlib"], "install_dir": "site", "name": "matplotlib", "package_type": "package", "sha256": "4082bc4a9f7ab494137014991fe8afe83218aaaeb6bb4dbd6fd2b40c464742e5", "unvendored_tests": true, "version": "3.8.4"}, "matplotlib-inline": {"depends": ["traitlets", "matplotlib"], "file_name": "matplotlib_inline-0.1.7-py3-none-any.whl", "imports": ["matplotlib-inline"], "install_dir": "site", "name": "matplotlib-inline", "package_type": "package", "sha256": "1966daf1880d7ca5f5081a2e1ddbecaba9c4c0beb1e5286d3d93af741a63b5a5", "unvendored_tests": false, "version": "0.1.7"}, "matplotlib-tests": {"depends": ["matplotlib"], "file_name": "matplotlib-tests.tar", "imports": [], "install_dir": "site", "name": "matplotlib-tests", "package_type": "package", "sha256": "ed9f65135db82b46bc3060f8de0d21d02487639d8f0cbc6d5b3357533c8ac54e", "unvendored_tests": false, "version": "3.8.4"}, "memory-allocator": {"depends": [], "file_name": "memory_allocator-0.1.4-cp313-cp313-pyodide_2025_0_wasm32.whl", "imports": ["memory_allocator"], "install_dir": "site", "name": "memory-allocator", "package_type": "package", "sha256": "5653b58b8a2b7815a75325611d4f4a7292bda946d1a8f299cadf77900d1789da", "unvendored_tests": false, "version": "0.1.4"}, "micropip": {"depends": [], "file_name": "micropip-0.10.1-py3-none-any.whl", "imports": ["micropip"], "install_dir": "site", "name": "micropip", "package_type": "package", "sha256": "b9a92334c27943f9180f9e2b32f26df2ba03920ac9c19eb5e8eb9b821e3ec8eb", "unvendored_tests": false, "version": "0.10.1"}, "mmh3": {"depends": [], "file_name": "mmh3-5.1.0-cp313-cp313-pyodide_2025_0_wasm32.whl", "imports": ["mmh3"], "install_dir": "site", "name": "mmh3", "package_type": "package", "sha256": "dd0685ba9f231e5ccb9a18a8e38b14a9ae37fcab9a1d6ec65b78e62c5316b472", "unvendored_tests": false, "version": "5.1.0"}, "more-itertools": {"depends": [], "file_name": "more_itertools-10.6.0-py3-none-any.whl", "imports": ["more_itertools"], "install_dir": "site", "name": "more-itertools", "package_type": "package", "sha256": "9ad55da327b8b829a17d9ae0eb1cd264f99e5ad67f12c84d03b29a6ca296fe11", "unvendored_tests": false, "version": "10.6.0"}, "mpmath": {"depends": [], "file_name": "mpmath-1.3.0-py3-none-any.whl", "imports": ["mpmath"], "install_dir": "site", "name": "mpmath", "package_type": "package", "sha256": "022134ea1b98efab4b011a40aaa89f19b45151c195e0d1610b9c8b28e5aaf85c", "unvendored_tests": true, "version": "1.3.0"}, "mpmath-tests": {"depends": ["mpmath"], "file_name": "mpmath-tests.tar", "imports": [], "install_dir": "site", "name": "mpmath-tests", "package_type": "package", "sha256": "114e8ed1e2de413689a28fc7d8212112c2073d5769c2cff45d681c26d04b6937", "unvendored_tests": false, "version": "1.3.0"}, "msgpack": {"depends": [], "file_name": "msgpack-1.1.1-cp313-cp313-pyodide_2025_0_wasm32.whl", "imports": ["msgpack"], "install_dir": "site", "name": "msgpack", "package_type": "package", "sha256": "8304c2435965a65b308cfabda8f0262f43b7a78292390d0042cb9c1dceb47e14", "unvendored_tests": false, "version": "1.1.1"}, "msgspec": {"depends": [], "file_name": "msgspec-0.19.0-cp313-cp313-pyodide_2025_0_wasm32.whl", "imports": ["msgspec"], "install_dir": "site", "name": "msgspec", "package_type": "package", "sha256": "8043835e1103346e0fb0baec0f05846830ccd59242c5ef7224b0d383674a4edb", "unvendored_tests": false, "version": "0.19.0"}, "msprime": {"depends": ["numpy", "newick", "tskit", "demes", "rpds-py"], "file_name": "msprime-1.3.3-cp313-cp313-pyodide_2025_0_wasm32.whl", "imports": ["msprime"], "install_dir": "site", "name": "msprime", "package_type": "package", "sha256": "12fbe0dd70b514e0d520219afa404a93ead22fc66d07567c5732f1fa52d7b57f", "unvendored_tests": false, "version": "1.3.3"}, "multidict": {"depends": [], "file_name": "multidict-6.6.3-cp313-cp313-pyodide_2025_0_wasm32.whl", "imports": ["multidict"], "install_dir": "site", "name": "multidict", "package_type": "package", "sha256": "e1c01505612812bd2d0b12710cd7826d38e38ae9901dfc419608914fda11dd17", "unvendored_tests": false, "version": "6.6.3"}, "munch": {"depends": ["setuptools", "six"], "file_name": "munch-4.0.0-py2.py3-none-any.whl", "imports": ["munch"], "install_dir": "site", "name": "munch", "package_type": "package", "sha256": "0a9c890efc9738c9f53fd3a8811be6967f8a7378850845c0151e0510da73f080", "unvendored_tests": false, "version": "4.0.0"}, "mypy": {"depends": [], "file_name": "mypy-1.15.0-cp313-cp313-pyodide_2025_0_wasm32.whl", "imports": ["mypyc", "mypy"], "install_dir": "site", "name": "mypy", "package_type": "package", "sha256": "b30bfada7218ec5781856ed941145aea98ca427f472eda1679647ff93eca6f86", "unvendored_tests": true, "version": "1.15.0"}, "mypy-tests": {"depends": ["mypy"], "file_name": "mypy-tests.tar", "imports": [], "install_dir": "site", "name": "mypy-tests", "package_type": "package", "sha256": "33bf8f3d582e5c4d360f88fe0b6348a06510f0e08147915188690ca0b8a1b993", "unvendored_tests": false, "version": "1.15.0"}, "narwhals": {"depends": [], "file_name": "narwhals-1.46.0-py3-none-any.whl", "imports": ["narwhals"], "install_dir": "site", "name": "narwhals", "package_type": "package", "sha256": "66d02d13821c7ce93f750db5c301aabd5d248d5c271bcf1f2a2846d3c1074514", "unvendored_tests": false, "version": "1.46.0"}, "ndindex": {"depends": [], "file_name": "ndindex-1.9.2-cp313-cp313-pyodide_2025_0_wasm32.whl", "imports": ["ndindex"], "install_dir": "site", "name": "ndindex", "package_type": "package", "sha256": "cef37b61f0fcf08dfdbe7854b2938e9a035c1524bd90e18a7bee7083aa4e1d31", "unvendored_tests": true, "version": "1.9.2"}, "ndindex-tests": {"depends": ["ndindex"], "file_name": "ndindex-tests.tar", "imports": [], "install_dir": "site", "name": "ndindex-tests", "package_type": "package", "sha256": "50d446d4c2c4012e0c1421b59d32580c253fa5f9a976a6bc6cd581523b584339", "unvendored_tests": false, "version": "1.9.2"}, "netcdf4": {"depends": ["numpy", "packaging", "h5py", "cftime", "certifi", "libhdf5"], "file_name": "netcdf4-1.7.2-cp313-cp313-pyodide_2025_0_wasm32.whl", "imports": ["netCDF4"], "install_dir": "site", "name": "netcdf4", "package_type": "package", "sha256": "8d29c5b89720d1f80286a2215fc0a4eeab3a13734ef675a7a0672e8e7801f9e5", "unvendored_tests": false, "version": "1.7.2"}, "networkx": {"depends": ["decorator", "setuptools", "matplotlib", "numpy"], "file_name": "networkx-3.4.2-py3-none-any.whl", "imports": ["networkx"], "install_dir": "site", "name": "networkx", "package_type": "package", "sha256": "9ca60612e2407d3c9256f1e30ddea54cacc1a548dcb95cc5b4535d382e33a3f2", "unvendored_tests": true, "version": "3.4.2"}, "networkx-tests": {"depends": ["networkx"], "file_name": "networkx-tests.tar", "imports": [], "install_dir": "site", "name": "networkx-tests", "package_type": "package", "sha256": "5b79fcb946ce89c46563b8890ae0d0e03a2aac3274ff501f521f0f2b659fbca8", "unvendored_tests": false, "version": "3.4.2"}, "newick": {"depends": [], "file_name": "newick-1.9.0-py2.py3-none-any.whl", "imports": ["newick"], "install_dir": "site", "name": "newick", "package_type": "package", "sha256": "fa59a18f119a4122b9529096b26453424dd5530df0d25a4c81ef3b010815b316", "unvendored_tests": false, "version": "1.9.0"}, "nh3": {"depends": [], "file_name": "nh3-0.2.21-cp38-abi3-pyodide_2025_0_wasm32.whl", "imports": ["nh3"], "install_dir": "site", "name": "nh3", "package_type": "package", "sha256": "edff6e62e49c79df9e1f5ecff7fdc2baeff17c860a77d9435e191d14f87b89bb", "unvendored_tests": false, "version": "0.2.21"}, "nlopt": {"depends": ["numpy"], "file_name": "nlopt-2.9.1-cp313-cp313-pyodide_2025_0_wasm32.whl", "imports": ["nlopt"], "install_dir": "site", "name": "nlopt", "package_type": "package", "sha256": "de0fabdab95a640e4688dbd0612b85cf456dfcf6e0e656c1bb10cd49c3671ab2", "unvendored_tests": false, "version": "2.9.1"}, "nltk": {"depends": ["regex", "sqlite3"], "file_name": "nltk-3.9.1-py3-none-any.whl", "imports": ["nltk"], "install_dir": "site", "name": "nltk", "package_type": "package", "sha256": "e74856baed52bed0714b0210b723cf562fce275f22eb592104d354bf9e403db5", "unvendored_tests": true, "version": "3.9.1"}, "nltk-tests": {"depends": ["nltk"], "file_name": "nltk-tests.tar", "imports": [], "install_dir": "site", "name": "nltk-tests", "package_type": "package", "sha256": "c7b1cf62bb363533c5cb17741993640435956854f2daf424201adb2be602afef", "unvendored_tests": false, "version": "3.9.1"}, "numcodecs": {"depends": ["numpy", "msgpack"], "file_name": "numcodecs-0.13.1-cp313-cp313-pyodide_2025_0_wasm32.whl", "imports": ["numcodecs"], "install_dir": "site", "name": "numcodecs", "package_type": "package", "sha256": "f2ec2faefefdb57e006d840948634de9370bc6d268f27e2839bb8a93714f935f", "unvendored_tests": true, "version": "0.13.1"}, "numcodecs-tests": {"depends": ["numcodecs"], "file_name": "numcodecs-tests.tar", "imports": [], "install_dir": "site", "name": "numcodecs-tests", "package_type": "package", "sha256": "a1159f3ef64d91e93931e9c09568dd1533cfb9ffd41981a5f4b5c993b904e827", "unvendored_tests": false, "version": "0.13.1"}, "numpy": {"depends": [], "file_name": "numpy-2.2.5-cp313-cp313-pyodide_2025_0_wasm32.whl", "imports": ["numpy"], "install_dir": "site", "name": "numpy", "package_type": "package", "sha256": "3db3c4f3e0448f4d62a85c262692f1260ccd8a91335442bd2442f21ffeddb558", "unvendored_tests": false, "version": "2.2.5"}, "openai": {"depends": ["httpx", "pydantic", "typing-extensions", "distro", "anyio", "jiter"], "file_name": "openai-1.68.2-py3-none-any.whl", "imports": ["openai"], "install_dir": "site", "name": "openai", "package_type": "package", "sha256": "39f52aee67cb18fa28ed1c8431cf1024ea0d8686b26868102bc5b0888f44494e", "unvendored_tests": false, "version": "1.68.2"}, "opencv-python": {"depends": ["numpy"], "file_name": "opencv_python-4.11.0.86-cp313-cp313-pyodide_2025_0_wasm32.whl", "imports": ["cv2"], "install_dir": "site", "name": "opencv-python", "package_type": "package", "sha256": "a92d8984ec1468e99894a24f714ed90980dd263acb8c232aa18cf9378a3fdeb8", "unvendored_tests": false, "version": "4.11.0.86"}, "optlang": {"depends": ["sympy", "six", "swiglpk"], "file_name": "optlang-1.8.3-py2.py3-none-any.whl", "imports": ["optlang"], "install_dir": "site", "name": "optlang", "package_type": "package", "sha256": "ab754d1397f3cc9fefa93a85f83f5e47f4b32735155e69df8f69b10169052028", "unvendored_tests": true, "version": "1.8.3"}, "optlang-tests": {"depends": ["optlang"], "file_name": "optlang-tests.tar", "imports": [], "install_dir": "site", "name": "optlang-tests", "package_type": "package", "sha256": "b14aa6582a50290fdc91aa060d7f3b1510cb207d33a740698adf05f31b931f0d", "unvendored_tests": false, "version": "1.8.3"}, "orjson": {"depends": [], "file_name": "orjson-3.10.16-cp313-cp313-pyodide_2025_0_wasm32.whl", "imports": ["orjson"], "install_dir": "site", "name": "orjson", "package_type": "package", "sha256": "545839348a9e08a4b6f581a40c456d8a533e1e31eb3c907dd2376c5ad32b978f", "unvendored_tests": false, "version": "3.10.16"}, "packaging": {"depends": [], "file_name": "packaging-24.2-py3-none-any.whl", "imports": ["packaging"], "install_dir": "site", "name": "packaging", "package_type": "package", "sha256": "fdbc12e70e25c89b3e95a853f09065c629ebd6add9bf7a788ce6cfdb35b5c7b0", "unvendored_tests": false, "version": "24.2"}, "pandas": {"depends": ["numpy", "python-dateutil", "pytz"], "file_name": "pandas-2.3.1-cp313-cp313-pyodide_2025_0_wasm32.whl", "imports": ["pandas"], "install_dir": "site", "name": "pandas", "package_type": "package", "sha256": "01d16ef68eb333f3ac18e370aa352660f8f8d432f607ff1272a16cd2ea2e87ce", "unvendored_tests": true, "version": "2.3.1"}, "pandas-tests": {"depends": ["pandas"], "file_name": "pandas-tests.tar", "imports": [], "install_dir": "site", "name": "pandas-tests", "package_type": "package", "sha256": "13683df8dc50e901d392e26c762c0d7443a59175f9917e80d9605fc3d4b17ef2", "unvendored_tests": false, "version": "2.3.1"}, "parso": {"depends": [], "file_name": "parso-0.8.4-py2.py3-none-any.whl", "imports": ["parso"], "install_dir": "site", "name": "parso", "package_type": "package", "sha256": "f8c3514cad8249d90163654d2f1b04e8877e58ff0372d52fcf3a5e9a8e276189", "unvendored_tests": false, "version": "0.8.4"}, "patsy": {"depends": ["numpy", "six"], "file_name": "patsy-1.0.1-py2.py3-none-any.whl", "imports": ["patsy"], "install_dir": "site", "name": "patsy", "package_type": "package", "sha256": "fa3d890904c4137cfff158631caa7ca937fbd16b8e9ba17d2adbd4da8a849416", "unvendored_tests": true, "version": "1.0.1"}, "patsy-tests": {"depends": ["patsy"], "file_name": "patsy-tests.tar", "imports": [], "install_dir": "site", "name": "patsy-tests", "package_type": "package", "sha256": "17f57d60dc25bc87db68c02d9dd9fe4e75d80b344a9d63113c47d380537c0563", "unvendored_tests": false, "version": "1.0.1"}, "pcodec": {"depends": ["numpy"], "file_name": "pcodec-0.3.3-cp313-cp313-pyodide_2025_0_wasm32.whl", "imports": ["pcodec"], "install_dir": "site", "name": "pcodec", "package_type": "package", "sha256": "8236e408beee15e47be960914d8a0aff4359dc77da67546e25c2225eb1b05d19", "unvendored_tests": false, "version": "0.3.3"}, "peewee": {"depends": ["sqlite3", "cffi"], "file_name": "peewee-3.17.9-py3-none-any.whl", "imports": ["peewee"], "install_dir": "site", "name": "peewee", "package_type": "package", "sha256": "9c0ce2f5c62ec05d349dad93838377bc971ea83679af2bbfc56c8287fdaa0585", "unvendored_tests": true, "version": "3.17.9"}, "peewee-tests": {"depends": ["peewee"], "file_name": "peewee-tests.tar", "imports": [], "install_dir": "site", "name": "peewee-tests", "package_type": "package", "sha256": "5f5ddc1ed277c0764d98afba71072a8e96bbdf281f91dfa9a53956ca16d6c986", "unvendored_tests": false, "version": "3.17.9"}, "pi-heif": {"depends": ["cffi", "pillow", "libheif"], "file_name": "pi_heif-0.21.0-cp313-cp313-pyodide_2025_0_wasm32.whl", "imports": ["pi_heif"], "install_dir": "site", "name": "pi-heif", "package_type": "package", "sha256": "42cf3544a08e800a17a09f0ce8814a890caba705035af0daddb25fd371370e30", "unvendored_tests": false, "version": "0.21.0"}, "pillow": {"depends": [], "file_name": "pillow-11.3.0-cp313-cp313-pyodide_2025_0_wasm32.whl", "imports": ["PIL"], "install_dir": "site", "name": "Pillow", "package_type": "package", "sha256": "52984112ca668d60291a7868011a04d66baf526d27e5eaef0a8a16e7ef22ab6c", "unvendored_tests": false, "version": "11.3.0"}, "pillow-heif": {"depends": ["cffi", "pillow", "libheif"], "file_name": "pillow_heif-1.0.0-cp313-cp313-pyodide_2025_0_wasm32.whl", "imports": ["pillow_heif"], "install_dir": "site", "name": "pillow-heif", "package_type": "package", "sha256": "1c803e30e6fdfe2d3689ae844e24fc9a47ad15ea4e3fbffe4efc4b699e766fa1", "unvendored_tests": false, "version": "1.0.0"}, "pkgconfig": {"depends": [], "file_name": "pkgconfig-1.5.5-py3-none-any.whl", "imports": ["pkgconfig"], "install_dir": "site", "name": "pkgconfig", "package_type": "package", "sha256": "b7fd172d3e5c5f4d197871f1ed8a42478ca9892532072cf4a0d541b0a5a1aded", "unvendored_tests": false, "version": "1.5.5"}, "platformdirs": {"depends": [], "file_name": "platformdirs-4.3.6-py3-none-any.whl", "imports": ["platformdirs"], "install_dir": "site", "name": "platformdirs", "package_type": "package", "sha256": "0d2dc05cb1e0887568052cf8dfd5bbede31846beafb9c712925808f46a85fa22", "unvendored_tests": false, "version": "4.3.6"}, "pluggy": {"depends": [], "file_name": "pluggy-1.5.0-py3-none-any.whl", "imports": ["pluggy"], "install_dir": "site", "name": "pluggy", "package_type": "package", "sha256": "c22b74432ab21fa785b004d97216735958ea87dcb2f2e2f7a322426867d44364", "unvendored_tests": false, "version": "1.5.0"}, "ply": {"depends": [], "file_name": "ply-3.11-py2.py3-none-any.whl", "imports": ["ply"], "install_dir": "site", "name": "ply", "package_type": "package", "sha256": "4b5a978a9f792bb49d6a3c8c6428520dbfaa9f45227d8290deea4ac5257c8410", "unvendored_tests": false, "version": "3.11"}, "pplpy": {"depends": ["gmpy2", "cysignals"], "file_name": "pplpy-0.8.10-cp313-cp313-pyodide_2025_0_wasm32.whl", "imports": ["ppl"], "install_dir": "site", "name": "pplpy", "package_type": "package", "sha256": "2c574543967069ed03849f9cb17c026d3b0c0806c958618f7e54497355135a21", "unvendored_tests": false, "version": "0.8.10"}, "primecountpy": {"depends": ["cysignals"], "file_name": "primecountpy-0.1.1-cp313-cp313-pyodide_2025_0_wasm32.whl", "imports": ["primecountpy"], "install_dir": "site", "name": "primecountpy", "package_type": "package", "sha256": "a3f61ab568f8bf5e57f7872d5fdf874230ab833c8c2354e256a6478beea18e02", "unvendored_tests": false, "version": "0.1.1"}, "prompt-toolkit": {"depends": ["wcwidth"], "file_name": "prompt_toolkit-3.0.50-py3-none-any.whl", "imports": ["prompt_toolkit"], "install_dir": "site", "name": "prompt_toolkit", "package_type": "package", "sha256": "78a05f8b96f84ff0503bd73c551c35c407161a2cf108e9c4b7ee9b493b2112b7", "unvendored_tests": false, "version": "3.0.50"}, "propcache": {"depends": [], "file_name": "propcache-0.3.0-py3-none-any.whl", "imports": ["propcache"], "install_dir": "site", "name": "propcache", "package_type": "package", "sha256": "98359f275681a54137e72956860950ffa35440074fbb258d98fc824aa4d9f7c6", "unvendored_tests": false, "version": "0.3.0"}, "protobuf": {"depends": [], "file_name": "protobuf-6.31.1-cp313-cp313-pyodide_2025_0_wasm32.whl", "imports": ["google"], "install_dir": "site", "name": "protobuf", "package_type": "package", "sha256": "d253f72b87ec830a43a74bdb598dccfbb88f9ba1b65973d19435a9d2d48d251a", "unvendored_tests": false, "version": "6.31.1"}, "pure-eval": {"depends": [], "file_name": "pure_eval-0.2.3-py3-none-any.whl", "imports": ["pure_eval"], "install_dir": "site", "name": "pure-eval", "package_type": "package", "sha256": "9b499b3ff78dc94197a1fa571447ae6cc612f6023a2637ef6f4b8a3ece5e8d5c", "unvendored_tests": false, "version": "0.2.3"}, "py": {"depends": [], "file_name": "py-1.11.0-py2.py3-none-any.whl", "imports": ["py"], "install_dir": "site", "name": "py", "package_type": "package", "sha256": "3accf43bb8c6eb17bf65d5e0d9f2645a47208c28edde20b3b7ef10fddd58470a", "unvendored_tests": false, "version": "1.11.0"}, "pyclipper": {"depends": [], "file_name": "pyclipper-1.3.0.post6-cp313-cp313-pyodide_2025_0_wasm32.whl", "imports": ["pyclipper"], "install_dir": "site", "name": "pyclipper", "package_type": "package", "sha256": "35d785fda94fe5fcb0ddd0a1a0cb7c47c846104e8d1f10b673faad9f9b48bd17", "unvendored_tests": false, "version": "1.3.0.post6"}, "pycparser": {"depends": [], "file_name": "pycparser-2.22-py3-none-any.whl", "imports": ["pycparser"], "install_dir": "site", "name": "pycparser", "package_type": "package", "sha256": "1fa3effa58c117d27ec9723db56e0197866c307fcd61daee4cec636a78f77eee", "unvendored_tests": false, "version": "2.22"}, "pycryptodome": {"depends": [], "file_name": "pycryptodome-3.21.0-cp36-abi3-pyodide_2025_0_wasm32.whl", "imports": ["Crypto"], "install_dir": "site", "name": "pycryptodome", "package_type": "package", "sha256": "48df839e57a69d6979b4535cf6efc28362f883ddf09e0f91529053b440ea1fc9", "unvendored_tests": true, "version": "3.21.0"}, "pycryptodome-tests": {"depends": ["pycryptodome"], "file_name": "pycryptodome-tests.tar", "imports": [], "install_dir": "site", "name": "pycryptodome-tests", "package_type": "package", "sha256": "736d1053127b997584fef2d2170267f50bb2523e89865c10c6181a98e4af8821", "unvendored_tests": false, "version": "3.21.0"}, "pydantic": {"depends": ["typing-extensions", "pydantic_core", "annotated-types"], "file_name": "pydantic-2.10.6-py3-none-any.whl", "imports": ["pydantic"], "install_dir": "site", "name": "pydantic", "package_type": "package", "sha256": "6773062f6635c42f052e4e836edd4ff433c0718b2dee6714d684786e59b756eb", "unvendored_tests": false, "version": "2.10.6"}, "pydantic-core": {"depends": ["typing-extensions"], "file_name": "pydantic_core-2.27.2-cp313-cp313-pyodide_2025_0_wasm32.whl", "imports": ["pydantic_core"], "install_dir": "site", "name": "pydantic_core", "package_type": "package", "sha256": "3695112ef99b222e48e0a2837b055ec818b43ff5e2e0802e99f5d6d2dd36af7b", "unvendored_tests": false, "version": "2.27.2"}, "pydecimal": {"depends": [], "file_name": "pydecimal-1.0.0-cp313-cp313-pyodide_2025_0_wasm32.whl", "imports": ["_pydecimal"], "install_dir": "site", "name": "pydecimal", "package_type": "cpython_module", "sha256": "6947ddeab2ad1443433cb65bf13b3c43872a575c658554df4a4462f52c95e1f4", "unvendored_tests": false, "version": "1.0.0"}, "pydoc-data": {"depends": [], "file_name": "pydoc_data-1.0.0-cp313-cp313-pyodide_2025_0_wasm32.whl", "imports": ["pydoc_data"], "install_dir": "site", "name": "pydoc_data", "package_type": "cpython_module", "sha256": "6987ee86ae7cbebd0a675290a143f13b82344caef0d1a32ae574983db14783f6", "unvendored_tests": false, "version": "1.0.0"}, "pyerfa": {"depends": ["numpy"], "file_name": "pyerfa-2.0.1.5-cp39-abi3-pyodide_2025_0_wasm32.whl", "imports": ["erfa"], "install_dir": "site", "name": "pyerfa", "package_type": "package", "sha256": "38553d0757d9acd030c52e6fec12eeb15d0f6288fee2747204090f670773359b", "unvendored_tests": true, "version": "2.0.1.5"}, "pyerfa-tests": {"depends": ["pyerfa"], "file_name": "pyerfa-tests.tar", "imports": [], "install_dir": "site", "name": "pyerfa-tests", "package_type": "package", "sha256": "b8248539c9cd4ef2a74389b8cec58851ae93c8b6815fd9cda4918e20d60118fe", "unvendored_tests": false, "version": "2.0.1.5"}, "pygments": {"depends": [], "file_name": "pygments-2.19.1-py3-none-any.whl", "imports": ["pygments"], "install_dir": "site", "name": "Pygments", "package_type": "package", "sha256": "5a74bfe77af6648151cd7ee935b2bf2dff34e23b8c54cfa3ffadfa1e0aa8fc04", "unvendored_tests": false, "version": "2.19.1"}, "pyheif": {"depends": ["cffi"], "file_name": "pyheif-0.8.0-cp313-cp313-pyodide_2025_0_wasm32.whl", "imports": ["pyheif"], "install_dir": "site", "name": "pyheif", "package_type": "package", "sha256": "cd0c5c5da2c9d607614c3cbf899417a51996536b9eff7a2471b105cf490e111b", "unvendored_tests": false, "version": "0.8.0"}, "pyiceberg": {"depends": ["click", "cachetools", "fsspec", "mmh3", "pydantic", "pyparsing", "requests", "rich", "sortedcontainers", "sqlalchemy", "strictyaml"], "file_name": "pyiceberg-0.9.0-cp313-cp313-pyodide_2025_0_wasm32.whl", "imports": ["pyiceberg"], "install_dir": "site", "name": "pyiceberg", "package_type": "package", "sha256": "e9b5050312e49d8b9b018bbf9db2777055a1a081c76b5bcbeb114cdd12e08151", "unvendored_tests": false, "version": "0.9.0"}, "pyinstrument": {"depends": [], "file_name": "pyinstrument-5.0.1-cp313-cp313-pyodide_2025_0_wasm32.whl", "imports": ["pyinstrument"], "install_dir": "site", "name": "pyinstrument", "package_type": "package", "sha256": "ea7c833c7584f4a4d56812b2d20db1ccd9e1a4b8653a50a8d2b514f4cc152119", "unvendored_tests": false, "version": "5.0.1"}, "pymupdf": {"depends": [], "file_name": "pymupdf-1.26.3-cp313-none-pyodide_2025_0_wasm32.whl", "imports": ["pymupdf", "fitz"], "install_dir": "site", "name": "PyMuPDF", "package_type": "package", "sha256": "8b343b6584098287e02c5131369341267f54461b0f2a233deec1a31dfe47693c", "unvendored_tests": false, "version": "1.26.3"}, "pynacl": {"depends": ["cffi"], "file_name": "pynacl-1.5.0-cp313-cp313-pyodide_2025_0_wasm32.whl", "imports": ["nacl"], "install_dir": "site", "name": "pynacl", "package_type": "package", "sha256": "187d51e89ddbcd109974aa8834a8d9b606ebe68ac17fa5d856122114997c5c92", "unvendored_tests": false, "version": "1.5.0"}, "pyodide-http": {"depends": [], "file_name": "pyodide_http-0.2.2-py3-none-any.whl", "imports": ["pyodide_http"], "install_dir": "site", "name": "pyodide-http", "package_type": "package", "sha256": "24469bdfe12fbf1bb41e3b4266908d5e4dff081e831425c73702a1289aa8fd2a", "unvendored_tests": false, "version": "0.2.2"}, "pyodide-unix-timezones": {"depends": [], "file_name": "pyodide_unix_timezones-1.0.0-py3-none-any.whl", "imports": ["unix_timezones"], "install_dir": "site", "name": "pyodide-unix-timezones", "package_type": "package", "sha256": "b7f731e02d94c3e6cf81d9f2a7508a355383c2af1b91af2a8a991938a6942df2", "unvendored_tests": false, "version": "1.0.0"}, "pyparsing": {"depends": [], "file_name": "pyparsing-3.2.1-py3-none-any.whl", "imports": ["pyparsing"], "install_dir": "site", "name": "pyparsing", "package_type": "package", "sha256": "7d595baa16a4640b541ef894a01f1724425bc5b6a07be5e55b1168d637ba7747", "unvendored_tests": false, "version": "3.2.1"}, "pyrsistent": {"depends": [], "file_name": "pyrsistent-0.20.0-cp313-cp313-pyodide_2025_0_wasm32.whl", "imports": ["_pyrsistent_version", "pyrsistent"], "install_dir": "site", "name": "pyrsistent", "package_type": "package", "sha256": "88965c1cb3927f86c4d9d18ccf30181681b4be25bc141e77373de5b8b754ccb5", "unvendored_tests": false, "version": "0.20.0"}, "pysam": {"depends": [], "file_name": "pysam-0.23.0-cp313-cp313-pyodide_2025_0_wasm32.whl", "imports": ["pysam"], "install_dir": "site", "name": "pysam", "package_type": "package", "sha256": "182c608749e2fec6c61470b3556f52bfcd252cc1c0730562fa1fd4dbbc6668b8", "unvendored_tests": false, "version": "0.23.0"}, "pyshp": {"depends": [], "file_name": "pyshp-2.3.1-py2.py3-none-any.whl", "imports": ["shapefile"], "install_dir": "site", "name": "pyshp", "package_type": "package", "sha256": "348d6c1bc22faa50681c056025727f06a83c36c4f0509b682511a85caa99f401", "unvendored_tests": false, "version": "2.3.1"}, "pytaglib": {"depends": ["libtaglib"], "file_name": "pytaglib-3.0.1-cp313-cp313-pyodide_2025_0_wasm32.whl", "imports": ["taglib"], "install_dir": "site", "name": "pytaglib", "package_type": "package", "sha256": "bbc9c732ec2eeed8e737eea04c39e9a1f9832329165f4f3560eb2ed9f58fd5c4", "unvendored_tests": false, "version": "3.0.1"}, "pytest": {"depends": ["atomicwrites", "attrs", "more-itertools", "pluggy", "py", "setuptools", "six", "iniconfig", "exceptiongroup"], "file_name": "pytest-8.3.5-py3-none-any.whl", "imports": ["_pytest", "pytest"], "install_dir": "site", "name": "pytest", "package_type": "package", "sha256": "7e1eaa3e25867b46e8b026c32045ad442a9d1b6474648ab7c16c8a444ddf55f7", "unvendored_tests": false, "version": "8.3.5"}, "pytest-asyncio": {"depends": ["pytest"], "file_name": "pytest_asyncio-0.25.3-py3-none-any.whl", "imports": ["pytest_asyncio"], "install_dir": "site", "name": "pytest-asyncio", "package_type": "package", "sha256": "7243734c149b480bb6dcb70d0b920e69193bc0d0aa32d49295cd999ee0a32c4a", "unvendored_tests": false, "version": "0.25.3"}, "pytest-benchmark": {"depends": [], "file_name": "pytest_benchmark-4.0.0-py3-none-any.whl", "imports": ["pytest_benchmark"], "install_dir": "site", "name": "pytest-benchmark", "package_type": "package", "sha256": "454d1fc084e5d0e59e1935cf1084b2781613afdb0771dca2e63beca5ec8dc2e6", "unvendored_tests": false, "version": "4.0.0"}, "pytest-httpx": {"depends": ["httpx", "pytest", "httpcore"], "file_name": "pytest_httpx-0.30.0-py3-none-any.whl", "imports": ["pytest_httpx"], "install_dir": "site", "name": "pytest_httpx", "package_type": "package", "sha256": "38754329fa3beb48005496ffda624f52adfb62025bc9213ee2e4fac207487485", "unvendored_tests": false, "version": "0.30.0"}, "python-dateutil": {"depends": ["six"], "file_name": "python_dateutil-2.9.0.post0-py2.py3-none-any.whl", "imports": ["dateutil"], "install_dir": "site", "name": "python-dateutil", "package_type": "package", "sha256": "26b50ce706a17abdde09dbb95745a44f9320dfdb99e950c52b1a62a3d99e452c", "unvendored_tests": false, "version": "2.9.0.post0"}, "python-flint": {"depends": [], "file_name": "python_flint-0.7.1-cp313-cp313-pyodide_2025_0_wasm32.whl", "imports": ["flint"], "install_dir": "site", "name": "python-flint", "package_type": "package", "sha256": "426c1ce225a23b907f44fa901e0ba2ab159bd53865c92614ef9653c093d8ed2b", "unvendored_tests": false, "version": "0.7.1"}, "python-magic": {"depends": ["libmagic"], "file_name": "python_magic-0.4.27-py2.py3-none-any.whl", "imports": ["magic"], "install_dir": "site", "name": "python-magic", "package_type": "package", "sha256": "3af2dad1aa4f15756c5ba914a7a6bab83de1c7cf84b409c03236e036090aa7be", "unvendored_tests": false, "version": "0.4.27"}, "python-sat": {"depends": ["six"], "file_name": "python_sat-1.8.dev17-cp313-cp313-pyodide_2025_0_wasm32.whl", "imports": ["pysat"], "install_dir": "site", "name": "python-sat", "package_type": "package", "sha256": "28d72df29e5849c394211f72473191f9d39bfb0444343d72bc456e4e3674ead8", "unvendored_tests": false, "version": "1.8.dev17"}, "python-solvespace": {"depends": [], "file_name": "python_solvespace-3.0.8-cp313-cp313-pyodide_2025_0_wasm32.whl", "imports": ["python_solvespace"], "install_dir": "site", "name": "python-solvespace", "package_type": "package", "sha256": "97835eb52e932502f2ae63455ff084c33f6526dfbd71032fb159a34e5a867b2b", "unvendored_tests": false, "version": "3.0.8"}, "pytz": {"depends": [], "file_name": "pytz-2025.2-py2.py3-none-any.whl", "imports": ["pytz"], "install_dir": "site", "name": "pytz", "package_type": "package", "sha256": "1d7f409837318a3a234a6394253a77900072616a42e5dba89c3214f70e77f31b", "unvendored_tests": false, "version": "2025.2"}, "pywavelets": {"depends": ["numpy"], "file_name": "pywavelets-1.8.0-cp313-cp313-pyodide_2025_0_wasm32.whl", "imports": ["pywt"], "install_dir": "site", "name": "pywavelets", "package_type": "package", "sha256": "72f04e0a26fcc60187230f1468f3f9513e8045d0ce1d6086b9d4db3c41dddbc5", "unvendored_tests": true, "version": "1.8.0"}, "pywavelets-tests": {"depends": ["pywavelets"], "file_name": "pywavelets-tests.tar", "imports": [], "install_dir": "site", "name": "pywavelets-tests", "package_type": "package", "sha256": "11b3db6c89d4d7c97455cd4f9ce63eb87853160850eaf2db0ee152ffc17aec90", "unvendored_tests": false, "version": "1.8.0"}, "pyxel": {"depends": [], "file_name": "pyxel-1.9.10-cp37-abi3-pyodide_2025_0_wasm32.whl", "imports": ["pyxel"], "install_dir": "site", "name": "pyxel", "package_type": "package", "sha256": "ccfe497a31950e10f6270baa5745561216b96d859c335f571d86a8594315ac01", "unvendored_tests": false, "version": "1.9.10"}, "pyxirr": {"depends": [], "file_name": "pyxirr-0.10.6-cp313-cp313-pyodide_2025_0_wasm32.whl", "imports": ["pyxirr"], "install_dir": "site", "name": "pyxirr", "package_type": "package", "sha256": "f0339f1a141ffae73ce1868600d242c813af6c037b08d1cac34fa989be894f61", "unvendored_tests": false, "version": "0.10.6"}, "pyyaml": {"depends": [], "file_name": "pyyaml-6.0.2-cp313-cp313-pyodide_2025_0_wasm32.whl", "imports": ["_yaml", "yaml"], "install_dir": "site", "name": "pyyaml", "package_type": "package", "sha256": "02c517acb78aa37b1ae95c964442f5f77ddf217ab8f76c1422fca52ffe4cb784", "unvendored_tests": false, "version": "6.0.2"}, "rasterio": {"depends": ["numpy", "affine", "libgdal", "attrs", "certifi", "click", "cligj"], "file_name": "rasterio-1.4.3-cp313-cp313-pyodide_2025_0_wasm32.whl", "imports": ["rasterio"], "install_dir": "site", "name": "rasterio", "package_type": "package", "sha256": "4c940a20d561ff075a595e18417c2b91aaef629cd888bf844ea5c6750eda4ea7", "unvendored_tests": false, "version": "1.4.3"}, "rateslib": {"depends": ["numpy", "pandas", "matplotlib"], "file_name": "rateslib-2.0.1-cp310-abi3-pyodide_2025_0_wasm32.whl", "imports": ["rateslib"], "install_dir": "site", "name": "rateslib", "package_type": "package", "sha256": "df5c921205ca44d2c1c3e0954a026356e2ce6cff144be5c6a640c351426b077f", "unvendored_tests": false, "version": "2.0.1"}, "rebound": {"depends": ["numpy"], "file_name": "rebound-4.4.7-cp313-cp313-pyodide_2025_0_wasm32.whl", "imports": ["rebound"], "install_dir": "site", "name": "rebound", "package_type": "package", "sha256": "4d8894394f9d6b154f082b4e15d165ecfb0089e16791506e8ac09533e7ee82f2", "unvendored_tests": false, "version": "4.4.7"}, "reboundx": {"depends": ["rebound", "numpy"], "file_name": "reboundx-4.4.1-cp313-cp313-pyodide_2025_0_wasm32.whl", "imports": ["reboundx"], "install_dir": "site", "name": "reboundx", "package_type": "package", "sha256": "5ccb2b72895d9816d13384e40d4af460d6ee9eb1f83628cd6b2e489ba550068f", "unvendored_tests": false, "version": "4.4.1"}, "referencing": {"depends": ["attrs", "rpds-py", "typing-extensions"], "file_name": "referencing-0.36.2-py3-none-any.whl", "imports": ["referencing"], "install_dir": "site", "name": "referencing", "package_type": "package", "sha256": "d97ca79ce48725923cffc31f9a296215a0f7f92aa959626d32dd12cd632c4fe1", "unvendored_tests": true, "version": "0.36.2"}, "referencing-tests": {"depends": ["referencing"], "file_name": "referencing-tests.tar", "imports": [], "install_dir": "site", "name": "referencing-tests", "package_type": "package", "sha256": "1050f2dfd5cba35f04df9f439cc73aa9f0a24f8e6690ed3d9e9b818b09b7ed35", "unvendored_tests": false, "version": "0.36.2"}, "regex": {"depends": [], "file_name": "regex-2024.11.6-cp313-cp313-pyodide_2025_0_wasm32.whl", "imports": ["regex"], "install_dir": "site", "name": "regex", "package_type": "package", "sha256": "7404d1b5686a79d52bbd556e5337bb81e3582ee94e4b3e3581dd5d7ff11a7348", "unvendored_tests": true, "version": "2024.11.6"}, "regex-tests": {"depends": ["regex"], "file_name": "regex-tests.tar", "imports": [], "install_dir": "site", "name": "regex-tests", "package_type": "package", "sha256": "7c73213f268414f44de8e2e3d49038be367e1a1ffad34481564d8f8342b066d5", "unvendored_tests": false, "version": "2024.11.6"}, "requests": {"depends": ["charset-normalizer", "idna", "urllib3", "certifi"], "file_name": "requests-2.32.4-py3-none-any.whl", "imports": ["requests"], "install_dir": "site", "name": "requests", "package_type": "package", "sha256": "2a5c13c71315e4f4453723cbef19e6a11017519b57f381f6888636fc1f7bef1e", "unvendored_tests": false, "version": "2.32.4"}, "retrying": {"depends": ["six"], "file_name": "retrying-1.3.4-py3-none-any.whl", "imports": ["retrying"], "install_dir": "site", "name": "retrying", "package_type": "package", "sha256": "b8be3df42fb3d5fd67818d39c339929d89e308638c216ae78beeee779fd2a48b", "unvendored_tests": false, "version": "1.3.4"}, "rich": {"depends": [], "file_name": "rich-13.9.4-py3-none-any.whl", "imports": ["rich"], "install_dir": "site", "name": "rich", "package_type": "package", "sha256": "fdc8992484d5d2b2f3b47d025cbc9deeada4c1c2064631657b9fe29280209f30", "unvendored_tests": false, "version": "13.9.4"}, "river": {"depends": ["numpy", "pandas", "scipy"], "file_name": "river-0.22.0-cp313-cp313-pyodide_2025_0_wasm32.whl", "imports": ["river"], "install_dir": "site", "name": "river", "package_type": "package", "sha256": "e28264f80b4aa426405c6ad8e6fc01147f5f7f0512e54c741b8ef31ac4c71b4a", "unvendored_tests": true, "version": "0.22.0"}, "river-tests": {"depends": ["river"], "file_name": "river-tests.tar", "imports": [], "install_dir": "site", "name": "river-tests", "package_type": "package", "sha256": "bca12ed431a361201b51a664301f0cb59dd068805ab0d4b1a259d49f83376f4a", "unvendored_tests": false, "version": "0.22.0"}, "robotraconteur": {"depends": ["numpy"], "file_name": "robotraconteur-1.2.5-cp313-cp313-pyodide_2025_0_wasm32.whl", "imports": ["RobotRaconteur"], "install_dir": "site", "name": "RobotRaconteur", "package_type": "package", "sha256": "f6a7705353112d998dfb127e741fb7591e333d35ccce2b59f64de9eb5a6beda6", "unvendored_tests": false, "version": "1.2.5"}, "rpds-py": {"depends": [], "file_name": "rpds_py-0.23.1-cp313-cp313-pyodide_2025_0_wasm32.whl", "imports": ["rpds"], "install_dir": "site", "name": "rpds-py", "package_type": "package", "sha256": "6e485db7f7d28817e45e271d73d7a416f632d9eb79982ed2ee575e5e63291458", "unvendored_tests": false, "version": "0.23.1"}, "ruamel-yaml": {"depends": [], "file_name": "ruamel.yaml-0.18.10-py3-none-any.whl", "imports": ["ruamel"], "install_dir": "site", "name": "ruamel.yaml", "package_type": "package", "sha256": "b92d02eaf3ae712cd3d744f0327477013ef3c70f130e1c3f4fc2f5e9d3427bc7", "unvendored_tests": false, "version": "0.18.10"}, "rustworkx": {"depends": [], "file_name": "rustworkx-0.17.0a3-cp39-abi3-pyodide_2025_0_wasm32.whl", "imports": ["rustworkx"], "install_dir": "site", "name": "rustworkx", "package_type": "package", "sha256": "f508fe2f6cd05095d96e36c2d2e0f5f981ce1a1c836b61c468d08ed04093f632", "unvendored_tests": false, "version": "0.17.0a3"}, "scikit-image": {"depends": ["packaging", "numpy", "scipy", "networkx", "pillow", "imageio", "pywavelets", "lazy_loader"], "file_name": "scikit_image-0.25.2-cp313-cp313-pyodide_2025_0_wasm32.whl", "imports": ["skimage"], "install_dir": "site", "name": "scikit-image", "package_type": "package", "sha256": "928166dc3308a25f688a32c30007f185ffdd6ba6e19985be80d400ff06df8e8a", "unvendored_tests": true, "version": "0.25.2"}, "scikit-image-tests": {"depends": ["scikit-image"], "file_name": "scikit-image-tests.tar", "imports": [], "install_dir": "site", "name": "scikit-image-tests", "package_type": "package", "sha256": "b3bb96bf2f3092199b6bc12923e19811bf01d915cc6a212d80a603f3f7df75fe", "unvendored_tests": false, "version": "0.25.2"}, "scikit-learn": {"depends": ["scipy", "joblib", "threadpoolctl"], "file_name": "scikit_learn-1.7.0-cp313-cp313-pyodide_2025_0_wasm32.whl", "imports": ["sklearn"], "install_dir": "site", "name": "scikit-learn", "package_type": "package", "sha256": "212ae2f90eb1f017421c44e51468fcf4eb9d9a2d7f262cd7dda35b3919032b6a", "unvendored_tests": true, "version": "1.7.0"}, "scikit-learn-tests": {"depends": ["scikit-learn"], "file_name": "scikit-learn-tests.tar", "imports": [], "install_dir": "site", "name": "scikit-learn-tests", "package_type": "package", "sha256": "79f9efc50d41d5f2c57def350af551239e0eb91df591a9085e3ccbb8531ac0ac", "unvendored_tests": false, "version": "1.7.0"}, "scipy": {"depends": ["numpy", "libopenblas"], "file_name": "scipy-1.14.1-cp313-cp313-pyodide_2025_0_wasm32.whl", "imports": ["scipy"], "install_dir": "site", "name": "scipy", "package_type": "package", "sha256": "6c4277bb1902f2064f5f4bd0ffbea67cf9aaf89a3fdc49e9ac1e078d9b574ef0", "unvendored_tests": true, "version": "1.14.1"}, "scipy-tests": {"depends": ["scipy"], "file_name": "scipy-tests.tar", "imports": [], "install_dir": "site", "name": "scipy-tests", "package_type": "package", "sha256": "7659bf3d6650588bc2294fcb2e8d58899d4d4af0e30fac744dcb89a5c8b1a3a4", "unvendored_tests": false, "version": "1.14.1"}, "screed": {"depends": [], "file_name": "screed-1.1.3-py2.py3-none-any.whl", "imports": ["bigtests", "screed"], "install_dir": "site", "name": "screed", "package_type": "package", "sha256": "caddaca2d38f710b140451b81f43ca27729063675037447beb344a193a4cf907", "unvendored_tests": true, "version": "1.1.3"}, "screed-tests": {"depends": ["screed"], "file_name": "screed-tests.tar", "imports": [], "install_dir": "site", "name": "screed-tests", "package_type": "package", "sha256": "7b1e06ddaa4a59f3f94f044e0f2d77735ba3462bac6ba2410ea6205a508b2fd9", "unvendored_tests": false, "version": "1.1.3"}, "setuptools": {"depends": ["pyparsing"], "file_name": "setuptools-76.0.0-py3-none-any.whl", "imports": ["_distutils_hack", "pkg_resources", "setuptools"], "install_dir": "site", "name": "setuptools", "package_type": "package", "sha256": "4394b38a7bc0fcf8e7c7fe1438d49781ebca9a54b14bc3c4de22d4acf5c08d83", "unvendored_tests": true, "version": "76.0.0"}, "setuptools-tests": {"depends": ["setuptools"], "file_name": "setuptools-tests.tar", "imports": [], "install_dir": "site", "name": "setuptools-tests", "package_type": "package", "sha256": "2a545263d840e549ec1028996b9403940467a87f07af6ef60ae4ae96b2776863", "unvendored_tests": false, "version": "76.0.0"}, "shapely": {"depends": ["numpy"], "file_name": "shapely-2.0.7-cp313-cp313-pyodide_2025_0_wasm32.whl", "imports": ["shapely"], "install_dir": "site", "name": "shapely", "package_type": "package", "sha256": "aad97628f25075275538eb04c98dfd4bf539b5e499b8b73b31238ed4dd7b8904", "unvendored_tests": true, "version": "2.0.7"}, "shapely-tests": {"depends": ["shapely"], "file_name": "shapely-tests.tar", "imports": [], "install_dir": "site", "name": "shapely-tests", "package_type": "package", "sha256": "827a15d2daaebe389afd0951d4a967b35256a4464b608389509427b8b8ad94e5", "unvendored_tests": false, "version": "2.0.7"}, "simplejson": {"depends": [], "file_name": "simplejson-3.20.1-cp313-cp313-pyodide_2025_0_wasm32.whl", "imports": ["simplejson"], "install_dir": "site", "name": "simplejson", "package_type": "package", "sha256": "970c99d4584bdc29a2136300691584cccac780acb4a501237d2d3d7d8a520330", "unvendored_tests": true, "version": "3.20.1"}, "simplejson-tests": {"depends": ["simplejson"], "file_name": "simplejson-tests.tar", "imports": [], "install_dir": "site", "name": "simplejson-tests", "package_type": "package", "sha256": "21eda2233a25257b3c9f48329d756352815a7a57c449d58ca63a0f3413690675", "unvendored_tests": false, "version": "3.20.1"}, "sisl": {"depends": ["pyparsing", "numpy", "scipy", "tqdm", "xarray", "pandas", "matplotlib"], "file_name": "sisl-0.16.2-cp313-cp313-pyodide_2025_0_wasm32.whl", "imports": ["sisl_toolbox", "sisl"], "install_dir": "site", "name": "sisl", "package_type": "package", "sha256": "efd4e37432e6f2db8cf238b17a61d33aeee0df12dd56bf17901883d6ce558dc6", "unvendored_tests": true, "version": "0.16.2"}, "sisl-tests": {"depends": ["sisl"], "file_name": "sisl-tests.tar", "imports": [], "install_dir": "site", "name": "sisl-tests", "package_type": "package", "sha256": "5ffb34db246502365ff267da23bc32fb3652e0f833ae445c91634c4ce318347c", "unvendored_tests": false, "version": "0.16.2"}, "six": {"depends": [], "file_name": "six-1.17.0-py2.py3-none-any.whl", "imports": ["six"], "install_dir": "site", "name": "six", "package_type": "package", "sha256": "618e0357f1724d937c20b75d691f0ba9e404de2701084e3c4f35995cfb879665", "unvendored_tests": false, "version": "1.17.0"}, "smart-open": {"depends": ["wrapt"], "file_name": "smart_open-7.1.0-py3-none-any.whl", "imports": ["smart_open"], "install_dir": "site", "name": "smart-open", "package_type": "package", "sha256": "14eb111797e7c4b3e9d963e548939078ef7ff64f3228e9a0f29d9f41f80e7348", "unvendored_tests": false, "version": "7.1.0"}, "sniffio": {"depends": [], "file_name": "sniffio-1.3.1-py3-none-any.whl", "imports": ["sniffio"], "install_dir": "site", "name": "sniffio", "package_type": "package", "sha256": "94160100b8695f765d7742d4d7cad8fe11a6ca9df48c49633cab5b3664fcf168", "unvendored_tests": true, "version": "1.3.1"}, "sniffio-tests": {"depends": ["sniffio"], "file_name": "sniffio-tests.tar", "imports": [], "install_dir": "site", "name": "sniffio-tests", "package_type": "package", "sha256": "6b4e1a4f7ee58673f343f8383877f716bad121a99199dfc83607093e3df5a491", "unvendored_tests": false, "version": "1.3.1"}, "sortedcontainers": {"depends": [], "file_name": "sortedcontainers-2.4.0-py2.py3-none-any.whl", "imports": ["sortedcontainers"], "install_dir": "site", "name": "sortedcontainers", "package_type": "package", "sha256": "01d027919985c9b281815823e24990b62d7822645c67f021899810e5d6a1918b", "unvendored_tests": false, "version": "2.4.0"}, "soundfile": {"depends": ["cffi", "numpy"], "file_name": "soundfile-0.12.1-cp313-cp313-pyodide_2025_0_wasm32.whl", "imports": ["soundfile"], "install_dir": "site", "name": "soundfile", "package_type": "package", "sha256": "8d604d25920a7f8b9362a57592bec6c2340d329b9158295e72e0bdc7b76a424a", "unvendored_tests": false, "version": "0.12.1"}, "soupsieve": {"depends": [], "file_name": "soupsieve-2.6-py3-none-any.whl", "imports": ["soupsieve"], "install_dir": "site", "name": "soupsieve", "package_type": "package", "sha256": "e5952730a12b148d014a7d2012874999949259a9b71ebebe5f05157d8ffc76f5", "unvendored_tests": false, "version": "2.6"}, "sourmash": {"depends": ["screed", "cffi", "deprecation", "cachetools", "numpy", "matplotlib", "scipy", "sqlite3", "bitstring"], "file_name": "sourmash-4.8.14-py3-none-pyodide_2025_0_wasm32.whl", "imports": ["sourmash"], "install_dir": "site", "name": "sourmash", "package_type": "package", "sha256": "28378c6cb28ab767aa8a8510551c106621f3c6a60c7564ff71b3f7ee130b521d", "unvendored_tests": false, "version": "4.8.14"}, "soxr": {"depends": ["numpy"], "file_name": "soxr-0.5.0.post1-cp312-abi3-pyodide_2025_0_wasm32.whl", "imports": ["soxr"], "install_dir": "site", "name": "soxr", "package_type": "package", "sha256": "33b16e87ec4c65281bd0ff0f03f6d6a177a33af9cfc7837e40d22edc5f5b2de6", "unvendored_tests": false, "version": "0.5.0.post1"}, "sparseqr": {"depends": ["pycparser", "cffi", "numpy", "scipy", "libsuitesparse"], "file_name": "sparseqr-1.2-cp313-cp313-pyodide_2025_0_wasm32.whl", "imports": ["sparseqr"], "install_dir": "site", "name": "sparseqr", "package_type": "package", "sha256": "d6d2c842b40f813ac44845fb006f3e6186f4abc644262ca23a86ad23e897ed23", "unvendored_tests": false, "version": "1.2"}, "sqlalchemy": {"depends": ["sqlite3", "typing-extensions"], "file_name": "sqlalchemy-2.0.39-cp313-cp313-pyodide_2025_0_wasm32.whl", "imports": ["sqlalchemy"], "install_dir": "site", "name": "sqlalchemy", "package_type": "package", "sha256": "7ca4781ffc240fa04bbc5eb56e23c614ac728c80c7834bfe75708b422350af37", "unvendored_tests": true, "version": "2.0.39"}, "sqlalchemy-tests": {"depends": ["sqlalchemy"], "file_name": "sqlalchemy-tests.tar", "imports": [], "install_dir": "site", "name": "sqlalchemy-tests", "package_type": "package", "sha256": "cfd7220739baf1f30bb2f5a34c6ca31a8f118b727faa487e8e2c50abe739d00c", "unvendored_tests": false, "version": "2.0.39"}, "sqlite3": {"depends": [], "file_name": "sqlite3-1.0.0-cp313-cp313-pyodide_2025_0_wasm32.whl", "imports": ["sqlite3", "_sqlite3"], "install_dir": "site", "name": "sqlite3", "package_type": "cpython_module", "sha256": "bc9429a898016f040272b57e44c3beb7cebfa18226cc856d0b4abca88c8ceea7", "unvendored_tests": false, "version": "1.0.0"}, "ssl": {"depends": ["libopenssl"], "file_name": "ssl-1.0.0-cp313-cp313-pyodide_2025_0_wasm32.whl", "imports": ["ssl", "_ssl"], "install_dir": "site", "name": "ssl", "package_type": "cpython_module", "sha256": "68e1ac39f5e5a83d0eda2baec3771d5322a04c0bc5d6395db2cd6ff0ef57b00a", "unvendored_tests": false, "version": "1.0.0"}, "stack-data": {"depends": ["executing", "asttokens", "pure-eval"], "file_name": "stack_data-0.6.3-py3-none-any.whl", "imports": ["stack_data"], "install_dir": "site", "name": "stack-data", "package_type": "package", "sha256": "b9c202e917306560e64e1747a5b786770b8f05840049ee740d10711fe8c3e14c", "unvendored_tests": false, "version": "0.6.3"}, "statsmodels": {"depends": ["numpy", "scipy", "pandas", "patsy", "packaging"], "file_name": "statsmodels-0.14.4-cp313-cp313-pyodide_2025_0_wasm32.whl", "imports": ["statsmodels"], "install_dir": "site", "name": "statsmodels", "package_type": "package", "sha256": "6195ee4aff88d846a45f73d48851ae9acae788dd1fef4f223fe09992fab42250", "unvendored_tests": false, "version": "0.14.4"}, "strictyaml": {"depends": ["python-dateutil"], "file_name": "strictyaml-1.7.3-py3-none-any.whl", "imports": ["strictyaml"], "install_dir": "site", "name": "strictyaml", "package_type": "package", "sha256": "59f8e8e28e780acf26ef0d68e94441124caac9675fbae20d8874335f4ed0a5af", "unvendored_tests": false, "version": "1.7.3"}, "svgwrite": {"depends": [], "file_name": "svgwrite-1.4.3-py3-none-any.whl", "imports": ["svgwrite"], "install_dir": "site", "name": "svgwrite", "package_type": "package", "sha256": "8d0677b37dab0e762b68d4ac32674ca7f74463f7f76b977fb7c0ae531548efe4", "unvendored_tests": false, "version": "1.4.3"}, "swiglpk": {"depends": [], "file_name": "swiglpk-5.0.12-cp313-cp313-pyodide_2025_0_wasm32.whl", "imports": ["swiglpk"], "install_dir": "site", "name": "swiglpk", "package_type": "package", "sha256": "86048fab90b2f964fa2540ebc8ca31d1434daa526cd502ed519289fd9392078c", "unvendored_tests": false, "version": "5.0.12"}, "sympy": {"depends": ["mpmath"], "file_name": "sympy-1.13.3-py3-none-any.whl", "imports": ["isympy", "sympy"], "install_dir": "site", "name": "sympy", "package_type": "package", "sha256": "d28066226aba33c9908435b8aa58f24ba211a3116eee333dee639f91f9bb1379", "unvendored_tests": true, "version": "1.13.3"}, "sympy-tests": {"depends": ["sympy"], "file_name": "sympy-tests.tar", "imports": [], "install_dir": "site", "name": "sympy-tests", "package_type": "package", "sha256": "99e3d15d03261b54ca3343f16899def0524dd54c57778588c638cbab48bf9815", "unvendored_tests": false, "version": "1.13.3"}, "tblib": {"depends": [], "file_name": "tblib-3.0.0-py3-none-any.whl", "imports": ["tblib"], "install_dir": "site", "name": "tblib", "package_type": "package", "sha256": "b5f05ce40687b054ad2fe2a0c2074e41c9af21cfc548f1143ee0ad2bebaefc99", "unvendored_tests": false, "version": "3.0.0"}, "termcolor": {"depends": [], "file_name": "termcolor-2.5.0-py3-none-any.whl", "imports": ["termcolor"], "install_dir": "site", "name": "termcolor", "package_type": "package", "sha256": "09c8708067b55d6737f0664fa94b980733df53f4839382ecb23b8aec2aca0bdb", "unvendored_tests": false, "version": "2.5.0"}, "test": {"depends": [], "file_name": "test-1.0.0-cp313-cp313-pyodide_2025_0_wasm32.whl", "imports": ["test"], "install_dir": "site", "name": "test", "package_type": "cpython_module", "sha256": "0cf2394bd784c1bf4d4626b247af847b8d2a5c4cdbcaeeb0328d37733bd58bac", "unvendored_tests": false, "version": "1.0.0"}, "texttable": {"depends": [], "file_name": "texttable-1.7.0-py2.py3-none-any.whl", "imports": ["texttable"], "install_dir": "site", "name": "texttable", "package_type": "package", "sha256": "4c06ae4199a1fb5d15ea920f9364c9b996fdf5732f589d022a9422c7845b354a", "unvendored_tests": false, "version": "1.7.0"}, "texture2ddecoder": {"depends": [], "file_name": "texture2ddecoder-1.0.5-cp37-abi3-pyodide_2025_0_wasm32.whl", "imports": ["texture2ddecoder"], "install_dir": "site", "name": "texture2ddecoder", "package_type": "package", "sha256": "4705395a3f4e892834aebd41e75bf15d0953d6b536305fd34a56667dbd078fd1", "unvendored_tests": false, "version": "1.0.5"}, "threadpoolctl": {"depends": [], "file_name": "threadpoolctl-3.5.0-py3-none-any.whl", "imports": ["threadpoolctl"], "install_dir": "site", "name": "threadpoolctl", "package_type": "package", "sha256": "6b8ba5df6d6de2cf40a29c0b5f858b3479782dcdeb31aa3345e432dbc2a0c84a", "unvendored_tests": false, "version": "3.5.0"}, "tiktoken": {"depends": ["regex", "requests"], "file_name": "tiktoken-0.9.0-cp313-cp313-pyodide_2025_0_wasm32.whl", "imports": ["tiktoken", "tiktoken_ext"], "install_dir": "site", "name": "tiktoken", "package_type": "package", "sha256": "ab214ba3eb3fe1d4b6a390bd5148f5c04aa8dddf7cd5388c57f859aa6c1790da", "unvendored_tests": false, "version": "0.9.0"}, "tomli": {"depends": [], "file_name": "tomli-2.2.1-py3-none-any.whl", "imports": ["tomli"], "install_dir": "site", "name": "tomli", "package_type": "package", "sha256": "030f3972cfd129e8c75bdab7e2832029b8f06097ea0ac78b05b6d3b06643f665", "unvendored_tests": false, "version": "2.2.1"}, "tomli-w": {"depends": [], "file_name": "tomli_w-1.2.0-py3-none-any.whl", "imports": ["tomli_w"], "install_dir": "site", "name": "tomli-w", "package_type": "package", "sha256": "4bdbb14936e1ed67eb546d149e3ae1c34b94647cf5755f93fb659c2199cf0434", "unvendored_tests": false, "version": "1.2.0"}, "toolz": {"depends": [], "file_name": "toolz-1.0.0-py3-none-any.whl", "imports": ["tlz", "toolz"], "install_dir": "site", "name": "toolz", "package_type": "package", "sha256": "fdeee367486406a58a23efbbfe10ab5a593e4303386b29eba23247e1a0f90a07", "unvendored_tests": true, "version": "1.0.0"}, "toolz-tests": {"depends": ["toolz"], "file_name": "toolz-tests.tar", "imports": [], "install_dir": "site", "name": "toolz-tests", "package_type": "package", "sha256": "2f37a3aa4eaf597f4dbdbeea6ac88097e1f459dbd53c263087fda54cbde7a707", "unvendored_tests": false, "version": "1.0.0"}, "tqdm": {"depends": [], "file_name": "tqdm-4.67.1-py3-none-any.whl", "imports": ["tqdm"], "install_dir": "site", "name": "tqdm", "package_type": "package", "sha256": "93748be542ca5a4f4708cfdaf6bd1526e04fbbbef3b3972de79a58c1ab89294a", "unvendored_tests": false, "version": "4.67.1"}, "traitlets": {"depends": [], "file_name": "traitlets-5.14.3-py3-none-any.whl", "imports": ["traitlets"], "install_dir": "site", "name": "traitlets", "package_type": "package", "sha256": "8906d1824ef5bd68a1694f501b244633d89cac64780540b6f2beeba2b43bd609", "unvendored_tests": true, "version": "5.14.3"}, "traitlets-tests": {"depends": ["traitlets"], "file_name": "traitlets-tests.tar", "imports": [], "install_dir": "site", "name": "traitlets-tests", "package_type": "package", "sha256": "ac16c6cd8fe6841173a5cf9b19226a128d1813cb63f0cdd44731b848752d2ca3", "unvendored_tests": false, "version": "5.14.3"}, "traits": {"depends": [], "file_name": "traits-7.0.2-cp313-cp313-pyodide_2025_0_wasm32.whl", "imports": ["traits"], "install_dir": "site", "name": "traits", "package_type": "package", "sha256": "abb1a4feb5fff26948af0fac2b9f1ba860675f8d19641bca5f7b80efc2ed13e7", "unvendored_tests": true, "version": "7.0.2"}, "traits-tests": {"depends": ["traits"], "file_name": "traits-tests.tar", "imports": [], "install_dir": "site", "name": "traits-tests", "package_type": "package", "sha256": "2920e6f8c87a9b0b2af90b91dd3c50a8ed00d3be90049330944faf1974dd6b44", "unvendored_tests": false, "version": "7.0.2"}, "tree-sitter": {"depends": [], "file_name": "tree_sitter-0.23.2-cp313-cp313-pyodide_2025_0_wasm32.whl", "imports": ["tree_sitter"], "install_dir": "site", "name": "tree-sitter", "package_type": "package", "sha256": "5952b40d3b2cd28823e00fb6b37b3dc159fc7f8b45be1ca489bfd0f88adc2da4", "unvendored_tests": false, "version": "0.23.2"}, "tree-sitter-go": {"depends": ["tree-sitter"], "file_name": "tree_sitter_go-0.23.3-cp39-abi3-pyodide_2025_0_wasm32.whl", "imports": ["tree_sitter_go"], "install_dir": "site", "name": "tree-sitter-go", "package_type": "package", "sha256": "d98d5d554a1e34b2fe6d95f23fd39050c402a87a733fd22ae3ae47c0730a1a2e", "unvendored_tests": false, "version": "0.23.3"}, "tree-sitter-java": {"depends": ["tree-sitter"], "file_name": "tree_sitter_java-0.23.4-cp39-abi3-pyodide_2025_0_wasm32.whl", "imports": ["tree_sitter_java"], "install_dir": "site", "name": "tree-sitter-java", "package_type": "package", "sha256": "803fb80fead9a72062d6fcfa8a85b5784694cbb31c2049cecd8e45365a9a3883", "unvendored_tests": false, "version": "0.23.4"}, "tree-sitter-python": {"depends": ["tree-sitter"], "file_name": "tree_sitter_python-0.23.4-cp39-abi3-pyodide_2025_0_wasm32.whl", "imports": ["tree_sitter_python"], "install_dir": "site", "name": "tree-sitter-python", "package_type": "package", "sha256": "fbb04ae38340537ea22dcbc373fb571bb9a8f40d605f2c33c0210af8a1c8bea2", "unvendored_tests": false, "version": "0.23.4"}, "tskit": {"depends": ["numpy", "jsonschema", "rpds-py"], "file_name": "tskit-0.6.4-cp313-cp313-pyodide_2025_0_wasm32.whl", "imports": ["tskit"], "install_dir": "site", "name": "tskit", "package_type": "package", "sha256": "c5ed9ad7b7a13aaf4ec0217b1d75edc5ab2a64330ce809d49b8c3b12f5baa9a2", "unvendored_tests": false, "version": "0.6.4"}, "typing-extensions": {"depends": [], "file_name": "typing_extensions-4.14.1-py3-none-any.whl", "imports": ["typing_extensions"], "install_dir": "site", "name": "typing-extensions", "package_type": "package", "sha256": "cacfad0508850d9e87aaa4ba2af8c8fcd392cbb5a3c7ad33e76ab907da34544c", "unvendored_tests": false, "version": "4.14.1"}, "tzdata": {"depends": [], "file_name": "tzdata-2025.2-py2.py3-none-any.whl", "imports": ["tzdata"], "install_dir": "site", "name": "tzdata", "package_type": "package", "sha256": "2106b3c5034e0c2ecc1c320f167a3c69f544493f113a3a6ca01df5b1d9fcf5d3", "unvendored_tests": false, "version": "2025.2"}, "ujson": {"depends": [], "file_name": "ujson-5.10.0-cp313-cp313-pyodide_2025_0_wasm32.whl", "imports": ["ujson"], "install_dir": "site", "name": "ujson", "package_type": "package", "sha256": "deccbd2a6e745f51921484ed08d476f5596dc570d0f4bcf7c86120a2e71ffeed", "unvendored_tests": false, "version": "5.10.0"}, "uncertainties": {"depends": ["future"], "file_name": "uncertainties-3.2.2-py3-none-any.whl", "imports": ["uncertainties"], "install_dir": "site", "name": "uncertainties", "package_type": "package", "sha256": "41555de6218148f183703f1ea2a3b781ff8cd34ab453d7bfd239938c38656205", "unvendored_tests": false, "version": "3.2.2"}, "unyt": {"depends": ["numpy", "packaging", "sympy"], "file_name": "unyt-3.0.3-py3-none-any.whl", "imports": ["unyt"], "install_dir": "site", "name": "unyt", "package_type": "package", "sha256": "6185918eb37582a072c283f153276ce1b889dd70fdce61de6332d77d8417dd13", "unvendored_tests": true, "version": "3.0.3"}, "unyt-tests": {"depends": ["unyt"], "file_name": "unyt-tests.tar", "imports": [], "install_dir": "site", "name": "unyt-tests", "package_type": "package", "sha256": "240a92a360f95b8811cc5a6282d7044d2f5cd80a53ed86fce51b7313c3d10d4b", "unvendored_tests": false, "version": "3.0.3"}, "urllib3": {"depends": [], "file_name": "urllib3-2.5.0-py3-none-any.whl", "imports": ["urllib3"], "install_dir": "site", "name": "urllib3", "package_type": "package", "sha256": "6b830b2ec3add37f3922547568ec78aab8a9665a1a652f1dcf667020f8a1d6e3", "unvendored_tests": false, "version": "2.5.0"}, "vega-datasets": {"depends": ["pandas"], "file_name": "vega_datasets-0.9.0-py3-none-any.whl", "imports": ["vega_datasets"], "install_dir": "site", "name": "vega-datasets", "package_type": "package", "sha256": "0d87a825f6f5ff5438c5e97431b4449ee34f1d4ddb2836e495010b95ea75c901", "unvendored_tests": true, "version": "0.9.0"}, "vega-datasets-tests": {"depends": ["vega-datasets"], "file_name": "vega-datasets-tests.tar", "imports": [], "install_dir": "site", "name": "vega-datasets-tests", "package_type": "package", "sha256": "a2131ade7b7acddb648e9c01aba48b87d40e42a8ccfebabfa3d96a44b4c8a341", "unvendored_tests": false, "version": "0.9.0"}, "wcwidth": {"depends": [], "file_name": "wcwidth-0.2.13-py2.py3-none-any.whl", "imports": ["wcwidth"], "install_dir": "site", "name": "wcwidth", "package_type": "package", "sha256": "d4e7f2f640c5f06bbff0f9f60383869a8c919b01668a6dc4429dd7f75ee19418", "unvendored_tests": false, "version": "0.2.13"}, "webencodings": {"depends": [], "file_name": "webencodings-0.5.1-py2.py3-none-any.whl", "imports": ["webencodings"], "install_dir": "site", "name": "webencodings", "package_type": "package", "sha256": "596036f50175ebab1d5a6c93a05bd0fe8b36b9cb0d65e170ca048f9152ec459e", "unvendored_tests": false, "version": "0.5.1"}, "wordcloud": {"depends": ["matplotlib"], "file_name": "wordcloud-1.9.4-cp313-cp313-pyodide_2025_0_wasm32.whl", "imports": ["wordcloud"], "install_dir": "site", "name": "wordcloud", "package_type": "package", "sha256": "9fd8e0b3ed296da326929b054cc0d9045147f9294a29ec7a752be1943b187c41", "unvendored_tests": false, "version": "1.9.4"}, "wrapt": {"depends": [], "file_name": "wrapt-1.17.2-cp313-cp313-pyodide_2025_0_wasm32.whl", "imports": ["wrapt"], "install_dir": "site", "name": "wrapt", "package_type": "package", "sha256": "e28246d8d6d2750535553d511b3ab7e13ebb5d18b354935180b69df62498b3a7", "unvendored_tests": false, "version": "1.17.2"}, "xarray": {"depends": ["numpy", "packaging", "pandas"], "file_name": "xarray-2025.1.2-py3-none-any.whl", "imports": ["xarray"], "install_dir": "site", "name": "xarray", "package_type": "package", "sha256": "a1e40f12ae6db7134f75f496ffa0f574a6ebbac0c81c2bf968444b2d97967457", "unvendored_tests": true, "version": "2025.1.2"}, "xarray-tests": {"depends": ["xarray"], "file_name": "xarray-tests.tar", "imports": [], "install_dir": "site", "name": "xarray-tests", "package_type": "package", "sha256": "a11c30253335e87f62c5e88218922f5afbe901701327df8d6fa4bd2c07ca345d", "unvendored_tests": false, "version": "2025.1.2"}, "xgboost": {"depends": ["numpy", "scipy", "setuptools"], "file_name": "xgboost-2.1.4-py3-none-pyodide_2025_0_wasm32.whl", "imports": ["xgboost"], "install_dir": "site", "name": "xgboost", "package_type": "package", "sha256": "bc42618de59cf6be7fbf3233f75f5a43600388ba352f8c878a5ff6c3b6774702", "unvendored_tests": false, "version": "2.1.4"}, "xlrd": {"depends": [], "file_name": "xlrd-2.0.1-py2.py3-none-any.whl", "imports": ["xlrd"], "install_dir": "site", "name": "xlrd", "package_type": "package", "sha256": "c045900ec849c41389b61cfeb505da6d02840058a505b3d0169c1af627bb799e", "unvendored_tests": false, "version": "2.0.1"}, "xxhash": {"depends": [], "file_name": "xxhash-3.5.0-cp313-cp313-pyodide_2025_0_wasm32.whl", "imports": ["xxhash"], "install_dir": "site", "name": "xxhash", "package_type": "package", "sha256": "60b2748fee35ea2ac464ae439cb634be189e2a89a8ac9438aa378f2de813e21c", "unvendored_tests": false, "version": "3.5.0"}, "xyzservices": {"depends": [], "file_name": "xyzservices-2025.1.0-py3-none-any.whl", "imports": ["xyzservices"], "install_dir": "site", "name": "xyzservices", "package_type": "package", "sha256": "4c7378548db1241e9c904078682751a4a04a97b8aa41cbdc0b4b5e2a3531a21f", "unvendored_tests": true, "version": "2025.1.0"}, "xyzservices-tests": {"depends": ["xyzservices"], "file_name": "xyzservices-tests.tar", "imports": [], "install_dir": "site", "name": "xyzservices-tests", "package_type": "package", "sha256": "0a1beba7b73294de7e3181ef3436ff15803be51afdb990f98e3edf0df3be94f8", "unvendored_tests": false, "version": "2025.1.0"}, "yarl": {"depends": ["multidict", "idna", "propcache"], "file_name": "yarl-1.18.3-cp313-cp313-pyodide_2025_0_wasm32.whl", "imports": ["yarl"], "install_dir": "site", "name": "yarl", "package_type": "package", "sha256": "292771ec8020d18f142709417ad67ee3ccfdab7410cb651a5607eff2705d3489", "unvendored_tests": false, "version": "1.18.3"}, "yt": {"depends": ["ewah_bool_utils", "numpy", "matplotlib", "sympy", "setuptools", "packaging", "unyt", "cmyt", "colorspacious", "tqdm", "tomli", "tomli-w"], "file_name": "yt-4.4.0-cp313-cp313-pyodide_2025_0_wasm32.whl", "imports": ["yt"], "install_dir": "site", "name": "yt", "package_type": "package", "sha256": "6942cce77ffa93179364cbe7c13457ab08d4b6dc5d6d96435bef621f1f2e5509", "unvendored_tests": false, "version": "4.4.0"}, "zengl": {"depends": [], "file_name": "zengl-2.7.1-cp313-cp313-pyodide_2025_0_wasm32.whl", "imports": ["zengl", "_zengl"], "install_dir": "site", "name": "zengl", "package_type": "package", "sha256": "b985fb0e59fa3344641fcecf16d96b23cceadcf03f654c3675ce223981363933", "unvendored_tests": false, "version": "2.7.1"}, "zfpy": {"depends": ["numpy"], "file_name": "zfpy-1.0.1-cp313-cp313-pyodide_2025_0_wasm32.whl", "imports": ["zfpy"], "install_dir": "site", "name": "zfpy", "package_type": "package", "sha256": "f0f2b6c0c023255a24551fa36e6ebc964412a313621c2db7f10bb8624e63f813", "unvendored_tests": false, "version": "1.0.1"}, "zstandard": {"depends": ["cffi"], "file_name": "zstandard-0.23.0-cp313-cp313-pyodide_2025_0_wasm32.whl", "imports": ["zstandard"], "install_dir": "site", "name": "zstandard", "package_type": "package", "sha256": "2884e3da2242d7140f6166be2525dd533276e0ac20498b8ad1dca608881f1f95", "unvendored_tests": false, "version": "0.23.0"}}}
```
