## Supplementary software v0.2.1 for "Virtual control arms for paediatric myopia trials: external validation of axial-elongation models": __init__.py

```
# -*- coding: utf-8 -*-
import sys

try:
    from ._version import version as __version__
except ImportError:
    __version__ = 'unknown'

__all__ = ['easter', 'parser', 'relativedelta', 'rrule', 'tz',
           'utils', 'zoneinfo']

def __getattr__(name):
    import importlib

    if name in __all__:
        return importlib.import_module("." + name, __name__)
    raise AttributeError(
        "module {!r} has not attribute {!r}".format(__name__, name)
    )


def __dir__():
    # __dir__ should include all the lazy-importable modules as well.
    return [x for x in globals() if x not in sys.modules] + __all__
```
