## Supplementary software v0.2.1 for "Virtual control arms for paediatric myopia trials: external validation of axial-elongation models": _common.py

```
"""
Common code used in multiple modules.
"""


class weekday(object):
    __slots__ = ["weekday", "n"]

    def __init__(self, weekday, n=None):
        self.weekday = weekday
        self.n = n

    def __call__(self, n):
        if n == self.n:
            return self
        else:
            return self.__class__(self.weekday, n)

    def __eq__(self, other):
        try:
            if self.weekday != other.weekday or self.n != other.n:
                return False
        except AttributeError:
            return False
        return True

    def __hash__(self):
        return hash((
          self.weekday,
          self.n,
        ))

    def __ne__(self, other):
        return not (self == other)

    def __repr__(self):
        s = ("MO", "TU", "WE", "TH", "FR", "SA", "SU")[self.weekday]
        if not self.n:
            return s
        else:
            return "%s(%+d)" % (s, self.n)

# vim:ts=4:sw=4:et
```
