## Supplementary software v0.2.1 for "Virtual control arms for paediatric myopia trials: external validation of axial-elongation models": _version.py

```
# file generated by setuptools_scm
# don't change, don't track in version control
__version__ = version = '2.9.0.post0'
__version_tuple__ = version_tuple = (2, 9, 0)
```
