## Supplementary software v0.2.1 for "Virtual control arms for paediatric myopia trials: external validation of axial-elongation models": easter.py

```
# -*- coding: utf-8 -*-
"""
This module offers a generic Easter computing method for any given year, using
Western, Orthodox or Julian algorithms.
"""

import datetime

__all__ = ["easter", "EASTER_JULIAN", "EASTER_ORTHODOX", "EASTER_WESTERN"]

EASTER_JULIAN = 1
EASTER_ORTHODOX = 2
EASTER_WESTERN = 3


def easter(year, method=EASTER_WESTERN):
    """
    This method was ported from the work done by GM Arts,
    on top of the algorithm by Claus Tondering, which was
    based in part on the algorithm of Ouding (1940), as
    quoted in "Explanatory Supplement to the Astronomical
    Almanac", P.  Kenneth Seidelmann, editor.

    This algorithm implements three different Easter
    calculation methods:

    1. Original calculation in Julian calendar, valid in
       dates after 326 AD
    2. Original method, with date converted to Gregorian
       calendar, valid in years 1583 to 4099
    3. Revised method, in Gregorian calendar, valid in
       years 1583 to 4099 as well

    These methods are represented by the constants:

    * ``EASTER_JULIAN   = 1``
    * ``EASTER_ORTHODOX = 2``
    * ``EASTER_WESTERN  = 3``

    The default method is method 3.

    More about the algorithm may be found at:

    `GM Arts: Easter Algorithms <http://www.gmarts.org/index.php?go=415>`_

    and

    `The Calendar FAQ: Easter <https://www.tondering.dk/claus/cal/easter.php>`_

    """

    if not (1 <= method <= 3):
        raise ValueError("invalid method")

    # g - Golden year - 1
    # c - Century
    # h - (23 - Epact) mod 30
    # i - Number of days from March 21 to Paschal Full Moon
    # j - Weekday for PFM (0=Sunday, etc)
    # p - Number of days from March 21 to Sunday on or before PFM
    #     (-6 to 28 methods 1 & 3, to 56 for method 2)
    # e - Extra days to add for method 2 (converting Julian
    #     date to Gregorian date)

    y = year
    g = y % 19
    e = 0
    if method < 3:
        # Old method
        i = (19*g + 15) % 30
        j = (y + y//4 + i) % 7
        if method == 2:
            # Extra dates to convert Julian to Gregorian date
            e = 10
            if y > 1600:
                e = e + y//100 - 16 - (y//100 - 16)//4
    else:
        # New method
        c = y//100
        h = (c - c//4 - (8*c + 13)//25 + 19*g + 15) % 30
        i = h - (h//28)*(1 - (h//28)*(29//(h + 1))*((21 - g)//11))
        j = (y + y//4 + i + 2 - c + c//4) % 7

    # p can be from -6 to 56 corresponding to dates 22 March to 23 May
    # (later dates apply to method 2, although 23 May never actually occurs)
    p = i - j + e
    d = 1 + (p + 27 + (p + 6)//40) % 31
    m = 3 + (p + 26)//30
    return datetime.date(int(y), int(m), int(d))
```
