## Supplementary software v0.2.1 for "Virtual control arms for paediatric myopia trials: external validation of axial-elongation models": __init__.py

```
# -*- coding: utf-8 -*-
from ._parser import parse, parser, parserinfo, ParserError
from ._parser import DEFAULTPARSER, DEFAULTTZPARSER
from ._parser import UnknownTimezoneWarning

from ._parser import __doc__

from .isoparser import isoparser, isoparse

__all__ = ['parse', 'parser', 'parserinfo',
           'isoparse', 'isoparser',
           'ParserError',
           'UnknownTimezoneWarning']


###
# Deprecate portions of the private interface so that downstream code that
# is improperly relying on it is given *some* notice.


def __deprecated_private_func(f):
    from functools import wraps
    import warnings

    msg = ('{name} is a private function and may break without warning, '
           'it will be moved and or renamed in future versions.')
    msg = msg.format(name=f.__name__)

    @wraps(f)
    def deprecated_func(*args, **kwargs):
        warnings.warn(msg, DeprecationWarning)
        return f(*args, **kwargs)

    return deprecated_func

def __deprecate_private_class(c):
    import warnings

    msg = ('{name} is a private class and may break without warning, '
           'it will be moved and or renamed in future versions.')
    msg = msg.format(name=c.__name__)

    class private_class(c):
        __doc__ = c.__doc__

        def __init__(self, *args, **kwargs):
            warnings.warn(msg, DeprecationWarning)
            super(private_class, self).__init__(*args, **kwargs)

    private_class.__name__ = c.__name__

    return private_class


from ._parser import _timelex, _resultbase
from ._parser import _tzparser, _parsetz

_timelex = __deprecate_private_class(_timelex)
_tzparser = __deprecate_private_class(_tzparser)
_resultbase = __deprecate_private_class(_resultbase)
_parsetz = __deprecated_private_func(_parsetz)
```
