## Supplementary software v0.2.1 for "Virtual control arms for paediatric myopia trials: external validation of axial-elongation models": _parser.py

```
# -*- coding: utf-8 -*-
"""
This module offers a generic date/time string parser which is able to parse
most known formats to represent a date and/or time.

This module attempts to be forgiving with regards to unlikely input formats,
returning a datetime object even for dates which are ambiguous. If an element
of a date/time stamp is omitted, the following rules are applied:

- If AM or PM is left unspecified, a 24-hour clock is assumed, however, an hour
  on a 12-hour clock (``0 <= hour <= 12``) *must* be specified if AM or PM is
  specified.
- If a time zone is omitted, a timezone-naive datetime is returned.

If any other elements are missing, they are taken from the
:class:`datetime.datetime` object passed to the parameter ``default``. If this
results in a day number exceeding the valid number of days per month, the
value falls back to the end of the month.

Additional resources about date/time string formats can be found below:

- `A summary of the international standard date and time notation
  <https://www.cl.cam.ac.uk/~mgk25/iso-time.html>`_
- `W3C Date and Time Formats <https://www.w3.org/TR/NOTE-datetime>`_
- `Time Formats (Planetary Rings Node) <https://pds-rings.seti.org:443/tools/time_formats.html>`_
- `CPAN ParseDate module
  <https://metacpan.org/pod/release/MUIR/Time-modules-2013.0912/lib/Time/ParseDate.pm>`_
- `Java SimpleDateFormat Class
  <https://docs.oracle.com/javase/6/docs/api/java/text/SimpleDateFormat.html>`_
"""
from __future__ import unicode_literals

import datetime
import re
import string
import time
import warnings

from calendar import monthrange
from io import StringIO

import six
from six import integer_types, text_type

from decimal import Decimal

from warnings import warn

from .. import relativedelta
from .. import tz

__all__ = ["parse", "parserinfo", "ParserError"]


# TODO: pandas.core.tools.datetimes imports this explicitly.  Might be worth
# making public and/or figuring out if there is something we can
# take off their plate.
class _timelex(object):
    # Fractional seconds are sometimes split by a comma
    _split_decimal = re.compile("([.,])")

    def __init__(self, instream):
        if isinstance(instream, (bytes, bytearray)):
            instream = instream.decode()

        if isinstance(instream, text_type):
            instream = StringIO(instream)
        elif getattr(instream, 'read', None) is None:
            raise TypeError('Parser must be a string or character stream, not '
                            '{itype}'.format(itype=instream.__class__.__name__))

        self.instream = instream
        self.charstack = []
        self.tokenstack = []
        self.eof = False

    def get_token(self):
        """
        This function breaks the time string into lexical units (tokens), which
        can be parsed by the parser. Lexical units are demarcated by changes in
        the character set, so any continuous string of letters is considered
        one unit, any continuous string of numbers is considered one unit.

        The main complication arises from the fact that dots ('.') can be used
        both as separators (e.g. "Sep.20.2009") or decimal points (e.g.
        "4:30:21.447"). As such, it is necessary to read the full context of
        any dot-separated strings before breaking it into tokens; as such, this
        function maintains a "token stack", for when the ambiguous context
        demands that multiple tokens be parsed at once.
        """
        if self.tokenstack:
            return self.tokenstack.pop(0)

        seenletters = False
        token = None
        state = None

        while not self.eof:
            # We only realize that we've reached the end of a token when we
            # find a character that's not part of the current token - since
            # that character may be part of the next token, it's stored in the
            # charstack.
            if self.charstack:
                nextchar = self.charstack.pop(0)
            else:
                nextchar = self.instream.read(1)
                while nextchar == '\x00':
                    nextchar = self.instream.read(1)

            if not nextchar:
                self.eof = True
                break
            elif not state:
                # First character of the token - determines if we're starting
                # to parse a word, a number or something else.
                token = nextchar
                if self.isword(nextchar):
                    state = 'a'
                elif self.isnum(nextchar):
                    state = '0'
                elif self.isspace(nextchar):
                    token = ' '
                    break  # emit token
                else:
                    break  # emit token
            elif state == 'a':
                # If we've already started reading a word, we keep reading
                # letters until we find something that's not part of a word.
                seenletters = True
                if self.isword(nextchar):
                    token += nextchar
                elif nextchar == '.':
                    token += nextchar
                    state = 'a.'
                else:
                    self.charstack.append(nextchar)
                    break  # emit token
            elif state == '0':
                # If we've already started reading a number, we keep reading
                # numbers until we find something that doesn't fit.
                if self.isnum(nextchar):
                    token += nextchar
                elif nextchar == '.' or (nextchar == ',' and len(token) >= 2):
                    token += nextchar
                    state = '0.'
                else:
                    self.charstack.append(nextchar)
                    break  # emit token
            elif state == 'a.':
                # If we've seen some letters and a dot separator, continue
                # parsing, and the tokens will be broken up later.
                seenletters = True
                if nextchar == '.' or self.isword(nextchar):
                    token += nextchar
                elif self.isnum(nextchar) and token[-1] == '.':
                    token += nextchar
                    state = '0.'
                else:
                    self.charstack.append(nextchar)
                    break  # emit token
            elif state == '0.':
                # If we've seen at least one dot separator, keep going, we'll
                # break up the tokens later.
                if nextchar == '.' or self.isnum(nextchar):
                    token += nextchar
                elif self.isword(nextchar) and token[-1] == '.':
                    token += nextchar
                    state = 'a.'
                else:
                    self.charstack.append(nextchar)
                    break  # emit token

        if (state in ('a.', '0.') and (seenletters or token.count('.') > 1 or
                                       token[-1] in '.,')):
            l = self._split_decimal.split(token)
            token = l[0]
            for tok in l[1:]:
                if tok:
                    self.tokenstack.append(tok)

        if state == '0.' and token.count('.') == 0:
            token = token.replace(',', '.')

        return token

    def __iter__(self):
        return self

    def __next__(self):
        token = self.get_token()
        if token is None:
            raise StopIteration

        return token

    def next(self):
        return self.__next__()  # Python 2.x support

    @classmethod
    def split(cls, s):
        return list(cls(s))

    @classmethod
    def isword(cls, nextchar):
        """ Whether or not the next character is part of a word """
        return nextchar.isalpha()

    @classmethod
    def isnum(cls, nextchar):
        """ Whether the next character is part of a number """
        return nextchar.isdigit()

    @classmethod
    def isspace(cls, nextchar):
        """ Whether the next character is whitespace """
        return nextchar.isspace()


class _resultbase(object):

    def __init__(self):
        for attr in self.__slots__:
            setattr(self, attr, None)

    def _repr(self, classname):
        l = []
        for attr in self.__slots__:
            value = getattr(self, attr)
            if value is not None:
                l.append("%s=%s" % (attr, repr(value)))
        return "%s(%s)" % (classname, ", ".join(l))

    def __len__(self):
        return (sum(getattr(self, attr) is not None
                    for attr in self.__slots__))

    def __repr__(self):
        return self._repr(self.__class__.__name__)


class parserinfo(object):
    """
    Class which handles what inputs are accepted. Subclass this to customize
    the language and acceptable values for each parameter.

    :param dayfirst:
        Whether to interpret the first value in an ambiguous 3-integer date
        (e.g. 01/05/09) as the day (``True``) or month (``False``). If
        ``yearfirst`` is set to ``True``, this distinguishes between YDM
        and YMD. Default is ``False``.

    :param yearfirst:
        Whether to interpret the first value in an ambiguous 3-integer date
        (e.g. 01/05/09) as the year. If ``True``, the first number is taken
        to be the year, otherwise the last number is taken to be the year.
        Default is ``False``.
    """

    # m from a.m/p.m, t from ISO T separator
    JUMP = [" ", ".", ",", ";", "-", "/", "'",
            "at", "on", "and", "ad", "m", "t", "of",
            "st", "nd", "rd", "th"]

    WEEKDAYS = [("Mon", "Monday"),
                ("Tue", "Tuesday"),     # TODO: "Tues"
                ("Wed", "Wednesday"),
                ("Thu", "Thursday"),    # TODO: "Thurs"
                ("Fri", "Friday"),
                ("Sat", "Saturday"),
                ("Sun", "Sunday")]
    MONTHS = [("Jan", "January"),
              ("Feb", "February"),      # TODO: "Febr"
              ("Mar", "March"),
              ("Apr", "April"),
              ("May", "May"),
              ("Jun", "June"),
              ("Jul", "July"),
              ("Aug", "August"),
              ("Sep", "Sept", "September"),
              ("Oct", "October"),
              ("Nov", "November"),
              ("Dec", "December")]
    HMS = [("h", "hour", "hours"),
           ("m", "minute", "minutes"),
           ("s", "second", "seconds")]
    AMPM = [("am", "a"),
            ("pm", "p")]
    UTCZONE = ["UTC", "GMT", "Z", "z"]
    PERTAIN = ["of"]
    TZOFFSET = {}
    # TODO: ERA = ["AD", "BC", "CE", "BCE", "Stardate",
    #              "Anno Domini", "Year of Our Lord"]

    def __init__(self, dayfirst=False, yearfirst=False):
        self._jump = self._convert(self.JUMP)
        self._weekdays = self._convert(self.WEEKDAYS)
        self._months = self._convert(self.MONTHS)
        self._hms = self._convert(self.HMS)
        self._ampm = self._convert(self.AMPM)
        self._utczone = self._convert(self.UTCZONE)
        self._pertain = self._convert(self.PERTAIN)

        self.dayfirst = dayfirst
        self.yearfirst = yearfirst

        self._year = time.localtime().tm_year
        self._century = self._year // 100 * 100

    def _convert(self, lst):
        dct = {}
        for i, v in enumerate(lst):
            if isinstance(v, tuple):
                for v in v:
                    dct[v.lower()] = i
            else:
                dct[v.lower()] = i
        return dct

    def jump(self, name):
        return name.lower() in self._jump

    def weekday(self, name):
        try:
            return self._weekdays[name.lower()]
        except KeyError:
            pass
        return None

    def month(self, name):
        try:
            return self._months[name.lower()] + 1
        except KeyError:
            pass
        return None

    def hms(self, name):
        try:
            return self._hms[name.lower()]
        except KeyError:
            return None

    def ampm(self, name):
        try:
            return self._ampm[name.lower()]
        except KeyError:
            return None

    def pertain(self, name):
        return name.lower() in self._pertain

    def utczone(self, name):
        return name.lower() in self._utczone

    def tzoffset(self, name):
        if name in self._utczone:
            return 0

        return self.TZOFFSET.get(name)

    def convertyear(self, year, century_specified=False):
        """
        Converts two-digit years to year within [-50, 49]
        range of self._year (current local time)
        """

        # Function contract is that the year is always positive
        assert year >= 0

        if year < 100 and not century_specified:
            # assume current century to start
            year += self._century

            if year >= self._year + 50:  # if too far in future
                year -= 100
            elif year < self._year - 50:  # if too far in past
                year += 100

        return year

    def validate(self, res):
        # move to info
        if res.year is not None:
            res.year = self.convertyear(res.year, res.century_specified)

        if ((res.tzoffset == 0 and not res.tzname) or
             (res.tzname == 'Z' or res.tzname == 'z')):
            res.tzname = "UTC"
            res.tzoffset = 0
        elif res.tzoffset != 0 and res.tzname and self.utczone(res.tzname):
            res.tzoffset = 0
        return True


class _ymd(list):
    def __init__(self, *args, **kwargs):
        super(self.__class__, self).__init__(*args, **kwargs)
        self.century_specified = False
        self.dstridx = None
        self.mstridx = None
        self.ystridx = None

    @property
    def has_year(self):
        return self.ystridx is not None

    @property
    def has_month(self):
        return self.mstridx is not None

    @property
    def has_day(self):
        return self.dstridx is not None

    def could_be_day(self, value):
        if self.has_day:
            return False
        elif not self.has_month:
            return 1 <= value <= 31
        elif not self.has_year:
            # Be permissive, assume leap year
            month = self[self.mstridx]
            return 1 <= value <= monthrange(2000, month)[1]
        else:
            month = self[self.mstridx]
            year = self[self.ystridx]
            return 1 <= value <= monthrange(year, month)[1]

    def append(self, val, label=None):
        if hasattr(val, '__len__'):
            if val.isdigit() and len(val) > 2:
                self.century_specified = True
                if label not in [None, 'Y']:  # pragma: no cover
                    raise ValueError(label)
                label = 'Y'
        elif val > 100:
            self.century_specified = True
            if label not in [None, 'Y']:  # pragma: no cover
                raise ValueError(label)
            label = 'Y'

        super(self.__class__, self).append(int(val))

        if label == 'M':
            if self.has_month:
                raise ValueError('Month is already set')
            self.mstridx = len(self) - 1
        elif label == 'D':
            if self.has_day:
                raise ValueError('Day is already set')
            self.dstridx = len(self) - 1
        elif label == 'Y':
            if self.has_year:
                raise ValueError('Year is already set')
            self.ystridx = len(self) - 1

    def _resolve_from_stridxs(self, strids):
        """
        Try to resolve the identities of year/month/day elements using
        ystridx, mstridx, and dstridx, if enough of these are specified.
        """
        if len(self) == 3 and len(strids) == 2:
            # we can back out the remaining stridx value
            missing = [x for x in range(3) if x not in strids.values()]
            key = [x for x in ['y', 'm', 'd'] if x not in strids]
            assert len(missing) == len(key) == 1
            key = key[0]
            val = missing[0]
            strids[key] = val

        assert len(self) == len(strids)  # otherwise this should not be called
        out = {key: self[strids[key]] for key in strids}
        return (out.get('y'), out.get('m'), out.get('d'))

    def resolve_ymd(self, yearfirst, dayfirst):
        len_ymd = len(self)
        year, month, day = (None, None, None)

        strids = (('y', self.ystridx),
                  ('m', self.mstridx),
                  ('d', self.dstridx))

        strids = {key: val for key, val in strids if val is not None}
        if (len(self) == len(strids) > 0 or
                (len(self) == 3 and len(strids) == 2)):
            return self._resolve_from_stridxs(strids)

        mstridx = self.mstridx

        if len_ymd > 3:
            raise ValueError("More than three YMD values")
        elif len_ymd == 1 or (mstridx is not None and len_ymd == 2):
            # One member, or two members with a month string
            if mstridx is not None:
                month = self[mstridx]
                # since mstridx is 0 or 1, self[mstridx-1] always
                # looks up the other element
                other = self[mstridx - 1]
            else:
                other = self[0]

            if len_ymd > 1 or mstridx is None:
                if other > 31:
                    year = other
                else:
                    day = other

        elif len_ymd == 2:
            # Two members with numbers
            if self[0] > 31:
                # 99-01
                year, month = self
            elif self[1] > 31:
                # 01-99
                month, year = self
            elif dayfirst and self[1] <= 12:
                # 13-01
                day, month = self
            else:
                # 01-13
                month, day = self

        elif len_ymd == 3:
            # Three members
            if mstridx == 0:
                if self[1] > 31:
                    # Apr-2003-25
                    month, year, day = self
                else:
                    month, day, year = self
            elif mstridx == 1:
                if self[0] > 31 or (yearfirst and self[2] <= 31):
                    # 99-Jan-01
                    year, month, day = self
                else:
                    # 01-Jan-01
                    # Give precedence to day-first, since
                    # two-digit years is usually hand-written.
                    day, month, year = self

            elif mstridx == 2:
                # WTF!?
                if self[1] > 31:
                    # 01-99-Jan
                    day, year, month = self
                else:
                    # 99-01-Jan
                    year, day, month = self

            else:
                if (self[0] > 31 or
                    self.ystridx == 0 or
                        (yearfirst and self[1] <= 12 and self[2] <= 31)):
                    # 99-01-01
                    if dayfirst and self[2] <= 12:
                        year, day, month = self
                    else:
                        year, month, day = self
                elif self[0] > 12 or (dayfirst and self[1] <= 12):
                    # 13-01-01
                    day, month, year = self
                else:
                    # 01-13-01
                    month, day, year = self

        return year, month, day


class parser(object):
    def __init__(self, info=None):
        self.info = info or parserinfo()

    def parse(self, timestr, default=None,
              ignoretz=False, tzinfos=None, **kwargs):
        """
        Parse the date/time string into a :class:`datetime.datetime` object.

        :param timestr:
            Any date/time string using the supported formats.

        :param default:
            The default datetime object, if this is a datetime object and not
            ``None``, elements specified in ``timestr`` replace elements in the
            default object.

        :param ignoretz:
            If set ``True``, time zones in parsed strings are ignored and a
            naive :class:`datetime.datetime` object is returned.

        :param tzinfos:
            Additional time zone names / aliases which may be present in the
            string. This argument maps time zone names (and optionally offsets
            from those time zones) to time zones. This parameter can be a
            dictionary with timezone aliases mapping time zone names to time
            zones or a function taking two parameters (``tzname`` and
            ``tzoffset``) and returning a time zone.

            The timezones to which the names are mapped can be an integer
            offset from UTC in seconds or a :class:`tzinfo` object.

            .. doctest::
               :options: +NORMALIZE_WHITESPACE

                >>> from dateutil.parser import parse
                >>> from dateutil.tz import gettz
                >>> tzinfos = {"BRST": -7200, "CST": gettz("America/Chicago")}
                >>> parse("2012-01-19 17:21:00 BRST", tzinfos=tzinfos)
                datetime.datetime(2012, 1, 19, 17, 21, tzinfo=tzoffset(u'BRST', -7200))
                >>> parse("2012-01-19 17:21:00 CST", tzinfos=tzinfos)
                datetime.datetime(2012, 1, 19, 17, 21,
                                  tzinfo=tzfile('/usr/share/zoneinfo/America/Chicago'))

            This parameter is ignored if ``ignoretz`` is set.

        :param \\*\\*kwargs:
            Keyword arguments as passed to ``_parse()``.

        :return:
            Returns a :class:`datetime.datetime` object or, if the
            ``fuzzy_with_tokens`` option is ``True``, returns a tuple, the
            first element being a :class:`datetime.datetime` object, the second
            a tuple containing the fuzzy tokens.

        :raises ParserError:
            Raised for invalid or unknown string format, if the provided
            :class:`tzinfo` is not in a valid format, or if an invalid date
            would be created.

        :raises TypeError:
            Raised for non-string or character stream input.

        :raises OverflowError:
            Raised if the parsed date exceeds the largest valid C integer on
            your system.
        """

        if default is None:
            default = datetime.datetime.now().replace(hour=0, minute=0,
                                                      second=0, microsecond=0)

        res, skipped_tokens = self._parse(timestr, **kwargs)

        if res is None:
            raise ParserError("Unknown string format: %s", timestr)

        if len(res) == 0:
            raise ParserError("String does not contain a date: %s", timestr)

        try:
            ret = self._build_naive(res, default)
        except ValueError as e:
            six.raise_from(ParserError(str(e) + ": %s", timestr), e)

        if not ignoretz:
            ret = self._build_tzaware(ret, res, tzinfos)

        if kwargs.get('fuzzy_with_tokens', False):
            return ret, skipped_tokens
        else:
            return ret

    class _result(_resultbase):
        __slots__ = ["year", "month", "day", "weekday",
                     "hour", "minute", "second", "microsecond",
                     "tzname", "tzoffset", "ampm","any_unused_tokens"]

    def _parse(self, timestr, dayfirst=None, yearfirst=None, fuzzy=False,
               fuzzy_with_tokens=False):
        """
        Private method which performs the heavy lifting of parsing, called from
        ``parse()``, which passes on its ``kwargs`` to this function.

        :param timestr:
            The string to parse.

        :param dayfirst:
            Whether to interpret the first value in an ambiguous 3-integer date
            (e.g. 01/05/09) as the day (``True``) or month (``False``). If
            ``yearfirst`` is set to ``True``, this distinguishes between YDM
            and YMD. If set to ``None``, this value is retrieved from the
            current :class:`parserinfo` object (which itself defaults to
            ``False``).

        :param yearfirst:
            Whether to interpret the first value in an ambiguous 3-integer date
            (e.g. 01/05/09) as the year. If ``True``, the first number is taken
            to be the year, otherwise the last number is taken to be the year.
            If this is set to ``None``, the value is retrieved from the current
            :class:`parserinfo` object (which itself defaults to ``False``).

        :param fuzzy:
            Whether to allow fuzzy parsing, allowing for string like "Today is
            January 1, 2047 at 8:21:00AM".

        :param fuzzy_with_tokens:
            If ``True``, ``fuzzy`` is automatically set to True, and the parser
            will return a tuple where the first element is the parsed
            :class:`datetime.datetime` datetimestamp and the second element is
            a tuple containing the portions of the string which were ignored:

            .. doctest::

                >>> from dateutil.parser import parse
                >>> parse("Today is January 1, 2047 at 8:21:00AM", fuzzy_with_tokens=True)
                (datetime.datetime(2047, 1, 1, 8, 21), (u'Today is ', u' ', u'at '))

        """
        if fuzzy_with_tokens:
            fuzzy = True

        info = self.info

        if dayfirst is None:
            dayfirst = info.dayfirst

        if yearfirst is None:
            yearfirst = info.yearfirst

        res = self._result()
        l = _timelex.split(timestr)         # Splits the timestr into tokens

        skipped_idxs = []

        # year/month/day list
        ymd = _ymd()

        len_l = len(l)
        i = 0
        try:
            while i < len_l:

                # Check if it's a number
                value_repr = l[i]
                try:
                    value = float(value_repr)
                except ValueError:
                    value = None

                if value is not None:
                    # Numeric token
                    i = self._parse_numeric_token(l, i, info, ymd, res, fuzzy)

                # Check weekday
                elif info.weekday(l[i]) is not None:
                    value = info.weekday(l[i])
                    res.weekday = value

                # Check month name
                elif info.month(l[i]) is not None:
                    value = info.month(l[i])
                    ymd.append(value, 'M')

                    if i + 1 < len_l:
                        if l[i + 1] in ('-', '/'):
                            # Jan-01[-99]
                            sep = l[i + 1]
                            ymd.append(l[i + 2])

                            if i + 3 < len_l and l[i + 3] == sep:
                                # Jan-01-99
                                ymd.append(l[i + 4])
                                i += 2

                            i += 2

                        elif (i + 4 < len_l and l[i + 1] == l[i + 3] == ' ' and
                              info.pertain(l[i + 2])):
                            # Jan of 01
                            # In this case, 01 is clearly year
                            if l[i + 4].isdigit():
                                # Convert it here to become unambiguous
                                value = int(l[i + 4])
                                year = str(info.convertyear(value))
                                ymd.append(year, 'Y')
                            else:
                                # Wrong guess
                                pass
                                # TODO: not hit in tests
                            i += 4

                # Check am/pm
                elif info.ampm(l[i]) is not None:
                    value = info.ampm(l[i])
                    val_is_ampm = self._ampm_valid(res.hour, res.ampm, fuzzy)

                    if val_is_ampm:
                        res.hour = self._adjust_ampm(res.hour, value)
                        res.ampm = value

                    elif fuzzy:
                        skipped_idxs.append(i)

                # Check for a timezone name
                elif self._could_be_tzname(res.hour, res.tzname, res.tzoffset, l[i]):
                    res.tzname = l[i]
                    res.tzoffset = info.tzoffset(res.tzname)

                    # Check for something like GMT+3, or BRST+3. Notice
                    # that it doesn't mean "I am 3 hours after GMT", but
                    # "my time +3 is GMT". If found, we reverse the
                    # logic so that timezone parsing code will get it
                    # right.
                    if i + 1 < len_l and l[i + 1] in ('+', '-'):
                        l[i + 1] = ('+', '-')[l[i + 1] == '+']
                        res.tzoffset = None
                        if info.utczone(res.tzname):
                            # With something like GMT+3, the timezone
                            # is *not* GMT.
                            res.tzname = None

                # Check for a numbered timezone
                elif res.hour is not None and l[i] in ('+', '-'):
                    signal = (-1, 1)[l[i] == '+']
                    len_li = len(l[i + 1])

                    # TODO: check that l[i + 1] is integer?
                    if len_li == 4:
                        # -0300
                        hour_offset = int(l[i + 1][:2])
                        min_offset = int(l[i + 1][2:])
                    elif i + 2 < len_l and l[i + 2] == ':':
                        # -03:00
                        hour_offset = int(l[i + 1])
                        min_offset = int(l[i + 3])  # TODO: Check that l[i+3] is minute-like?
                        i += 2
                    elif len_li <= 2:
                        # -[0]3
                        hour_offset = int(l[i + 1][:2])
                        min_offset = 0
                    else:
                        raise ValueError(timestr)

                    res.tzoffset = signal * (hour_offset * 3600 + min_offset * 60)

                    # Look for a timezone name between parenthesis
                    if (i + 5 < len_l and
                            info.jump(l[i + 2]) and l[i + 3] == '(' and
                            l[i + 5] == ')' and
                            3 <= len(l[i + 4]) and
                            self._could_be_tzname(res.hour, res.tzname,
                                                  None, l[i + 4])):
                        # -0300 (BRST)
                        res.tzname = l[i + 4]
                        i += 4

                    i += 1

                # Check jumps
                elif not (info.jump(l[i]) or fuzzy):
                    raise ValueError(timestr)

                else:
                    skipped_idxs.append(i)
                i += 1

            # Process year/month/day
            year, month, day = ymd.resolve_ymd(yearfirst, dayfirst)

            res.century_specified = ymd.century_specified
            res.year = year
            res.month = month
            res.day = day

        except (IndexError, ValueError):
            return None, None

        if not info.validate(res):
            return None, None

        if fuzzy_with_tokens:
            skipped_tokens = self._recombine_skipped(l, skipped_idxs)
            return res, tuple(skipped_tokens)
        else:
            return res, None

    def _parse_numeric_token(self, tokens, idx, info, ymd, res, fuzzy):
        # Token is a number
        value_repr = tokens[idx]
        try:
            value = self._to_decimal(value_repr)
        except Exception as e:
            six.raise_from(ValueError('Unknown numeric token'), e)

        len_li = len(value_repr)

        len_l = len(tokens)

        if (len(ymd) == 3 and len_li in (2, 4) and
            res.hour is None and
            (idx + 1 >= len_l or
             (tokens[idx + 1] != ':' and
              info.hms(tokens[idx + 1]) is None))):
            # 19990101T23[59]
            s = tokens[idx]
            res.hour = int(s[:2])

            if len_li == 4:
                res.minute = int(s[2:])

        elif len_li == 6 or (len_li > 6 and tokens[idx].find('.') == 6):
            # YYMMDD or HHMMSS[.ss]
            s = tokens[idx]

            if not ymd and '.' not in tokens[idx]:
                ymd.append(s[:2])
                ymd.append(s[2:4])
                ymd.append(s[4:])
            else:
                # 19990101T235959[.59]

                # TODO: Check if res attributes already set.
                res.hour = int(s[:2])
                res.minute = int(s[2:4])
                res.second, res.microsecond = self._parsems(s[4:])

        elif len_li in (8, 12, 14):
            # YYYYMMDD
            s = tokens[idx]
            ymd.append(s[:4], 'Y')
            ymd.append(s[4:6])
            ymd.append(s[6:8])

            if len_li > 8:
                res.hour = int(s[8:10])
                res.minute = int(s[10:12])

                if len_li > 12:
                    res.second = int(s[12:])

        elif self._find_hms_idx(idx, tokens, info, allow_jump=True) is not None:
            # HH[ ]h or MM[ ]m or SS[.ss][ ]s
            hms_idx = self._find_hms_idx(idx, tokens, info, allow_jump=True)
            (idx, hms) = self._parse_hms(idx, tokens, info, hms_idx)
            if hms is not None:
                # TODO: checking that hour/minute/second are not
                # already set?
                self._assign_hms(res, value_repr, hms)

        elif idx + 2 < len_l and tokens[idx + 1] == ':':
            # HH:MM[:SS[.ss]]
            res.hour = int(value)
            value = self._to_decimal(tokens[idx + 2])  # TODO: try/except for this?
            (res.minute, res.second) = self._parse_min_sec(value)

            if idx + 4 < len_l and tokens[idx + 3] == ':':
                res.second, res.microsecond = self._parsems(tokens[idx + 4])

                idx += 2

            idx += 2

        elif idx + 1 < len_l and tokens[idx + 1] in ('-', '/', '.'):
            sep = tokens[idx + 1]
            ymd.append(value_repr)

            if idx + 2 < len_l and not info.jump(tokens[idx + 2]):
                if tokens[idx + 2].isdigit():
                    # 01-01[-01]
                    ymd.append(tokens[idx + 2])
                else:
                    # 01-Jan[-01]
                    value = info.month(tokens[idx + 2])

                    if value is not None:
                        ymd.append(value, 'M')
                    else:
                        raise ValueError()

                if idx + 3 < len_l and tokens[idx + 3] == sep:
                    # We have three members
                    value = info.month(tokens[idx + 4])

                    if value is not None:
                        ymd.append(value, 'M')
                    else:
                        ymd.append(tokens[idx + 4])
                    idx += 2

                idx += 1
            idx += 1

        elif idx + 1 >= len_l or info.jump(tokens[idx + 1]):
            if idx + 2 < len_l and info.ampm(tokens[idx + 2]) is not None:
                # 12 am
                hour = int(value)
                res.hour = self._adjust_ampm(hour, info.ampm(tokens[idx + 2]))
                idx += 1
            else:
                # Year, month or day
                ymd.append(value)
            idx += 1

        elif info.ampm(tokens[idx + 1]) is not None and (0 <= value < 24):
            # 12am
            hour = int(value)
            res.hour = self._adjust_ampm(hour, info.ampm(tokens[idx + 1]))
            idx += 1

        elif ymd.could_be_day(value):
            ymd.append(value)

        elif not fuzzy:
            raise ValueError()

        return idx

    def _find_hms_idx(self, idx, tokens, info, allow_jump):
        len_l = len(tokens)

        if idx+1 < len_l and info.hms(tokens[idx+1]) is not None:
            # There is an "h", "m", or "s" label following this token.  We take
            # assign the upcoming label to the current token.
            # e.g. the "12" in 12h"
            hms_idx = idx + 1

        elif (allow_jump and idx+2 < len_l and tokens[idx+1] == ' ' and
              info.hms(tokens[idx+2]) is not None):
            # There is a space and then an "h", "m", or "s" label.
            # e.g. the "12" in "12 h"
            hms_idx = idx + 2

        elif idx > 0 and info.hms(tokens[idx-1]) is not None:
            # There is a "h", "m", or "s" preceding this token.  Since neither
            # of the previous cases was hit, there is no label following this
            # token, so we use the previous label.
            # e.g. the "04" in "12h04"
            hms_idx = idx-1

        elif (1 < idx == len_l-1 and tokens[idx-1] == ' ' and
              info.hms(tokens[idx-2]) is not None):
            # If we are looking at the final token, we allow for a
            # backward-looking check to skip over a space.
            # TODO: Are we sure this is the right condition here?
            hms_idx = idx - 2

        else:
            hms_idx = None

        return hms_idx

    def _assign_hms(self, res, value_repr, hms):
        # See GH issue #427, fixing float rounding
        value = self._to_decimal(value_repr)

        if hms == 0:
            # Hour
            res.hour = int(value)
            if value % 1:
                res.minute = int(60*(value % 1))

        elif hms == 1:
            (res.minute, res.second) = self._parse_min_sec(value)

        elif hms == 2:
            (res.second, res.microsecond) = self._parsems(value_repr)

    def _could_be_tzname(self, hour, tzname, tzoffset, token):
        return (hour is not None and
                tzname is None and
                tzoffset is None and
                len(token) <= 5 and
                (all(x in string.ascii_uppercase for x in token)
                 or token in self.info.UTCZONE))

    def _ampm_valid(self, hour, ampm, fuzzy):
        """
        For fuzzy parsing, 'a' or 'am' (both valid English words)
        may erroneously trigger the AM/PM flag. Deal with that
        here.
        """
        val_is_ampm = True

        # If there's already an AM/PM flag, this one isn't one.
        if fuzzy and ampm is not None:
            val_is_ampm = False

        # If AM/PM is found and hour is not, raise a ValueError
        if hour is None:
            if fuzzy:
                val_is_ampm = False
            else:
                raise ValueError('No hour specified with AM or PM flag.')
        elif not 0 <= hour <= 12:
            # If AM/PM is found, it's a 12 hour clock, so raise
            # an error for invalid range
            if fuzzy:
                val_is_ampm = False
            else:
                raise ValueError('Invalid hour specified for 12-hour clock.')

        return val_is_ampm

    def _adjust_ampm(self, hour, ampm):
        if hour < 12 and ampm == 1:
            hour += 12
        elif hour == 12 and ampm == 0:
            hour = 0
        return hour

    def _parse_min_sec(self, value):
        # TODO: Every usage of this function sets res.second to the return
        # value. Are there any cases where second will be returned as None and
        # we *don't* want to set res.second = None?
        minute = int(value)
        second = None

        sec_remainder = value % 1
        if sec_remainder:
            second = int(60 * sec_remainder)
        return (minute, second)

    def _parse_hms(self, idx, tokens, info, hms_idx):
        # TODO: Is this going to admit a lot of false-positives for when we
        # just happen to have digits and "h", "m" or "s" characters in non-date
        # text?  I guess hex hashes won't have that problem, but there's plenty
        # of random junk out there.
        if hms_idx is None:
            hms = None
            new_idx = idx
        elif hms_idx > idx:
            hms = info.hms(tokens[hms_idx])
            new_idx = hms_idx
        else:
            # Looking backwards, increment one.
            hms = info.hms(tokens[hms_idx]) + 1
            new_idx = idx

        return (new_idx, hms)

    # ------------------------------------------------------------------
    # Handling for individual tokens.  These are kept as methods instead
    #  of functions for the sake of customizability via subclassing.

    def _parsems(self, value):
        """Parse a I[.F] seconds value into (seconds, microseconds)."""
        if "." not in value:
            return int(value), 0
        else:
            i, f = value.split(".")
            return int(i), int(f.ljust(6, "0")[:6])

    def _to_decimal(self, val):
        try:
            decimal_value = Decimal(val)
            # See GH 662, edge case, infinite value should not be converted
            #  via `_to_decimal`
            if not decimal_value.is_finite():
                raise ValueError("Converted decimal value is infinite or NaN")
        except Exception as e:
            msg = "Could not convert %s to decimal" % val
            six.raise_from(ValueError(msg), e)
        else:
            return decimal_value

    # ------------------------------------------------------------------
    # Post-Parsing construction of datetime output.  These are kept as
    #  methods instead of functions for the sake of customizability via
    #  subclassing.

    def _build_tzinfo(self, tzinfos, tzname, tzoffset):
        if callable(tzinfos):
            tzdata = tzinfos(tzname, tzoffset)
        else:
            tzdata = tzinfos.get(tzname)
        # handle case where tzinfo is paased an options that returns None
        # eg tzinfos = {'BRST' : None}
        if isinstance(tzdata, datetime.tzinfo) or tzdata is None:
            tzinfo = tzdata
        elif isinstance(tzdata, text_type):
            tzinfo = tz.tzstr(tzdata)
        elif isinstance(tzdata, integer_types):
            tzinfo = tz.tzoffset(tzname, tzdata)
        else:
            raise TypeError("Offset must be tzinfo subclass, tz string, "
                            "or int offset.")
        return tzinfo

    def _build_tzaware(self, naive, res, tzinfos):
        if (callable(tzinfos) or (tzinfos and res.tzname in tzinfos)):
            tzinfo = self._build_tzinfo(tzinfos, res.tzname, res.tzoffset)
            aware = naive.replace(tzinfo=tzinfo)
            aware = self._assign_tzname(aware, res.tzname)

        elif res.tzname and res.tzname in time.tzname:
            aware = naive.replace(tzinfo=tz.tzlocal())

            # Handle ambiguous local datetime
            aware = self._assign_tzname(aware, res.tzname)

            # This is mostly relevant for winter GMT zones parsed in the UK
            if (aware.tzname() != res.tzname and
                    res.tzname in self.info.UTCZONE):
                aware = aware.replace(tzinfo=tz.UTC)

        elif res.tzoffset == 0:
            aware = naive.replace(tzinfo=tz.UTC)

        elif res.tzoffset:
            aware = naive.replace(tzinfo=tz.tzoffset(res.tzname, res.tzoffset))

        elif not res.tzname and not res.tzoffset:
            # i.e. no timezone information was found.
            aware = naive

        elif res.tzname:
            # tz-like string was parsed but we don't know what to do
            # with it
            warnings.warn("tzname {tzname} identified but not understood.  "
                          "Pass `tzinfos` argument in order to correctly "
                          "return a timezone-aware datetime.  In a future "
                          "version, this will raise an "
                          "exception.".format(tzname=res.tzname),
                          category=UnknownTimezoneWarning)
            aware = naive

        return aware

    def _build_naive(self, res, default):
        repl = {}
        for attr in ("year", "month", "day", "hour",
                     "minute", "second", "microsecond"):
            value = getattr(res, attr)
            if value is not None:
                repl[attr] = value

        if 'day' not in repl:
            # If the default day exceeds the last day of the month, fall back
            # to the end of the month.
            cyear = default.year if res.year is None else res.year
            cmonth = default.month if res.month is None else res.month
            cday = default.day if res.day is None else res.day

            if cday > monthrange(cyear, cmonth)[1]:
                repl['day'] = monthrange(cyear, cmonth)[1]

        naive = default.replace(**repl)

        if res.weekday is not None and not res.day:
            naive = naive + relativedelta.relativedelta(weekday=res.weekday)

        return naive

    def _assign_tzname(self, dt, tzname):
        if dt.tzname() != tzname:
            new_dt = tz.enfold(dt, fold=1)
            if new_dt.tzname() == tzname:
                return new_dt

        return dt

    def _recombine_skipped(self, tokens, skipped_idxs):
        """
        >>> tokens = ["foo", " ", "bar", " ", "19June2000", "baz"]
        >>> skipped_idxs = [0, 1, 2, 5]
        >>> _recombine_skipped(tokens, skipped_idxs)
        ["foo bar", "baz"]
        """
        skipped_tokens = []
        for i, idx in enumerate(sorted(skipped_idxs)):
            if i > 0 and idx - 1 == skipped_idxs[i - 1]:
                skipped_tokens[-1] = skipped_tokens[-1] + tokens[idx]
            else:
                skipped_tokens.append(tokens[idx])

        return skipped_tokens


DEFAULTPARSER = parser()


def parse(timestr, parserinfo=None, **kwargs):
    """

    Parse a string in one of the supported formats, using the
    ``parserinfo`` parameters.

    :param timestr:
        A string containing a date/time stamp.

    :param parserinfo:
        A :class:`parserinfo` object containing parameters for the parser.
        If ``None``, the default arguments to the :class:`parserinfo`
        constructor are used.

    The ``**kwargs`` parameter takes the following keyword arguments:

    :param default:
        The default datetime object, if this is a datetime object and not
        ``None``, elements specified in ``timestr`` replace elements in the
        default object.

    :param ignoretz:
        If set ``True``, time zones in parsed strings are ignored and a naive
        :class:`datetime` object is returned.

    :param tzinfos:
        Additional time zone names / aliases which may be present in the
        string. This argument maps time zone names (and optionally offsets
        from those time zones) to time zones. This parameter can be a
        dictionary with timezone aliases mapping time zone names to time
        zones or a function taking two parameters (``tzname`` and
        ``tzoffset``) and returning a time zone.

        The timezones to which the names are mapped can be an integer
        offset from UTC in seconds or a :class:`tzinfo` object.

        .. doctest::
           :options: +NORMALIZE_WHITESPACE

            >>> from dateutil.parser import parse
            >>> from dateutil.tz import gettz
            >>> tzinfos = {"BRST": -7200, "CST": gettz("America/Chicago")}
            >>> parse("2012-01-19 17:21:00 BRST", tzinfos=tzinfos)
            datetime.datetime(2012, 1, 19, 17, 21, tzinfo=tzoffset(u'BRST', -7200))
            >>> parse("2012-01-19 17:21:00 CST", tzinfos=tzinfos)
            datetime.datetime(2012, 1, 19, 17, 21,
                              tzinfo=tzfile('/usr/share/zoneinfo/America/Chicago'))

        This parameter is ignored if ``ignoretz`` is set.

    :param dayfirst:
        Whether to interpret the first value in an ambiguous 3-integer date
        (e.g. 01/05/09) as the day (``True``) or month (``False``). If
        ``yearfirst`` is set to ``True``, this distinguishes between YDM and
        YMD. If set to ``None``, this value is retrieved from the current
        :class:`parserinfo` object (which itself defaults to ``False``).

    :param yearfirst:
        Whether to interpret the first value in an ambiguous 3-integer date
        (e.g. 01/05/09) as the year. If ``True``, the first number is taken to
        be the year, otherwise the last number is taken to be the year. If
        this is set to ``None``, the value is retrieved from the current
        :class:`parserinfo` object (which itself defaults to ``False``).

    :param fuzzy:
        Whether to allow fuzzy parsing, allowing for string like "Today is
        January 1, 2047 at 8:21:00AM".

    :param fuzzy_with_tokens:
        If ``True``, ``fuzzy`` is automatically set to True, and the parser
        will return a tuple where the first element is the parsed
        :class:`datetime.datetime` datetimestamp and the second element is
        a tuple containing the portions of the string which were ignored:

        .. doctest::

            >>> from dateutil.parser import parse
            >>> parse("Today is January 1, 2047 at 8:21:00AM", fuzzy_with_tokens=True)
            (datetime.datetime(2047, 1, 1, 8, 21), (u'Today is ', u' ', u'at '))

    :return:
        Returns a :class:`datetime.datetime` object or, if the
        ``fuzzy_with_tokens`` option is ``True``, returns a tuple, the
        first element being a :class:`datetime.datetime` object, the second
        a tuple containing the fuzzy tokens.

    :raises ParserError:
        Raised for invalid or unknown string formats, if the provided
        :class:`tzinfo` is not in a valid format, or if an invalid date would
        be created.

    :raises OverflowError:
        Raised if the parsed date exceeds the largest valid C integer on
        your system.
    """
    if parserinfo:
        return parser(parserinfo).parse(timestr, **kwargs)
    else:
        return DEFAULTPARSER.parse(timestr, **kwargs)


class _tzparser(object):

    class _result(_resultbase):

        __slots__ = ["stdabbr", "stdoffset", "dstabbr", "dstoffset",
                     "start", "end"]

        class _attr(_resultbase):
            __slots__ = ["month", "week", "weekday",
                         "yday", "jyday", "day", "time"]

        def __repr__(self):
            return self._repr("")

        def __init__(self):
            _resultbase.__init__(self)
            self.start = self._attr()
            self.end = self._attr()

    def parse(self, tzstr):
        res = self._result()
        l = [x for x in re.split(r'([,:.]|[a-zA-Z]+|[0-9]+)',tzstr) if x]
        used_idxs = list()
        try:

            len_l = len(l)

            i = 0
            while i < len_l:
                # BRST+3[BRDT[+2]]
                j = i
                while j < len_l and not [x for x in l[j]
                                         if x in "0123456789:,-+"]:
                    j += 1
                if j != i:
                    if not res.stdabbr:
                        offattr = "stdoffset"
                        res.stdabbr = "".join(l[i:j])
                    else:
                        offattr = "dstoffset"
                        res.dstabbr = "".join(l[i:j])

                    for ii in range(j):
                        used_idxs.append(ii)
                    i = j
                    if (i < len_l and (l[i] in ('+', '-') or l[i][0] in
                                       "0123456789")):
                        if l[i] in ('+', '-'):
                            # Yes, that's right.  See the TZ variable
                            # documentation.
                            signal = (1, -1)[l[i] == '+']
                            used_idxs.append(i)
                            i += 1
                        else:
                            signal = -1
                        len_li = len(l[i])
                        if len_li == 4:
                            # -0300
                            setattr(res, offattr, (int(l[i][:2]) * 3600 +
                                                   int(l[i][2:]) * 60) * signal)
                        elif i + 1 < len_l and l[i + 1] == ':':
                            # -03:00
                            setattr(res, offattr,
                                    (int(l[i]) * 3600 +
                                     int(l[i + 2]) * 60) * signal)
                            used_idxs.append(i)
                            i += 2
                        elif len_li <= 2:
                            # -[0]3
                            setattr(res, offattr,
                                    int(l[i][:2]) * 3600 * signal)
                        else:
                            return None
                        used_idxs.append(i)
                        i += 1
                    if res.dstabbr:
                        break
                else:
                    break


            if i < len_l:
                for j in range(i, len_l):
                    if l[j] == ';':
                        l[j] = ','

                assert l[i] == ','

                i += 1

            if i >= len_l:
                pass
            elif (8 <= l.count(',') <= 9 and
                  not [y for x in l[i:] if x != ','
                       for y in x if y not in "0123456789+-"]):
                # GMT0BST,3,0,30,3600,10,0,26,7200[,3600]
                for x in (res.start, res.end):
                    x.month = int(l[i])
                    used_idxs.append(i)
                    i += 2
                    if l[i] == '-':
                        value = int(l[i + 1]) * -1
                        used_idxs.append(i)
                        i += 1
                    else:
                        value = int(l[i])
                    used_idxs.append(i)
                    i += 2
                    if value:
                        x.week = value
                        x.weekday = (int(l[i]) - 1) % 7
                    else:
                        x.day = int(l[i])
                    used_idxs.append(i)
                    i += 2
                    x.time = int(l[i])
                    used_idxs.append(i)
                    i += 2
                if i < len_l:
                    if l[i] in ('-', '+'):
                        signal = (-1, 1)[l[i] == "+"]
                        used_idxs.append(i)
                        i += 1
                    else:
                        signal = 1
                    used_idxs.append(i)
                    res.dstoffset = (res.stdoffset + int(l[i]) * signal)

                # This was a made-up format that is not in normal use
                warn(('Parsed time zone "%s"' % tzstr) +
                     'is in a non-standard dateutil-specific format, which ' +
                     'is now deprecated; support for parsing this format ' +
                     'will be removed in future versions. It is recommended ' +
                     'that you switch to a standard format like the GNU ' +
                     'TZ variable format.', tz.DeprecatedTzFormatWarning)
            elif (l.count(',') == 2 and l[i:].count('/') <= 2 and
                  not [y for x in l[i:] if x not in (',', '/', 'J', 'M',
                                                     '.', '-', ':')
                       for y in x if y not in "0123456789"]):
                for x in (res.start, res.end):
                    if l[i] == 'J':
                        # non-leap year day (1 based)
                        used_idxs.append(i)
                        i += 1
                        x.jyday = int(l[i])
                    elif l[i] == 'M':
                        # month[-.]week[-.]weekday
                        used_idxs.append(i)
                        i += 1
                        x.month = int(l[i])
                        used_idxs.append(i)
                        i += 1
                        assert l[i] in ('-', '.')
                        used_idxs.append(i)
                        i += 1
                        x.week = int(l[i])
                        if x.week == 5:
                            x.week = -1
                        used_idxs.append(i)
                        i += 1
                        assert l[i] in ('-', '.')
                        used_idxs.append(i)
                        i += 1
                        x.weekday = (int(l[i]) - 1) % 7
                    else:
                        # year day (zero based)
                        x.yday = int(l[i]) + 1

                    used_idxs.append(i)
                    i += 1

                    if i < len_l and l[i] == '/':
                        used_idxs.append(i)
                        i += 1
                        # start time
                        len_li = len(l[i])
                        if len_li == 4:
                            # -0300
                            x.time = (int(l[i][:2]) * 3600 +
                                      int(l[i][2:]) * 60)
                        elif i + 1 < len_l and l[i + 1] == ':':
                            # -03:00
                            x.time = int(l[i]) * 3600 + int(l[i + 2]) * 60
                            used_idxs.append(i)
                            i += 2
                            if i + 1 < len_l and l[i + 1] == ':':
                                used_idxs.append(i)
                                i += 2
                                x.time += int(l[i])
                        elif len_li <= 2:
                            # -[0]3
                            x.time = (int(l[i][:2]) * 3600)
                        else:
                            return None
                        used_idxs.append(i)
                        i += 1

                    assert i == len_l or l[i] == ','

                    i += 1

                assert i >= len_l

        except (IndexError, ValueError, AssertionError):
            return None

        unused_idxs = set(range(len_l)).difference(used_idxs)
        res.any_unused_tokens = not {l[n] for n in unused_idxs}.issubset({",",":"})
        return res


DEFAULTTZPARSER = _tzparser()


def _parsetz(tzstr):
    return DEFAULTTZPARSER.parse(tzstr)


class ParserError(ValueError):
    """Exception subclass used for any failure to parse a datetime string.

    This is a subclass of :py:exc:`ValueError`, and should be raised any time
    earlier versions of ``dateutil`` would have raised ``ValueError``.

    .. versionadded:: 2.8.1
    """
    def __str__(self):
        try:
            return self.args[0] % self.args[1:]
        except (TypeError, IndexError):
            return super(ParserError, self).__str__()

    def __repr__(self):
        args = ", ".join("'%s'" % arg for arg in self.args)
        return "%s(%s)" % (self.__class__.__name__, args)


class UnknownTimezoneWarning(RuntimeWarning):
    """Raised when the parser finds a timezone it cannot parse into a tzinfo.

    .. versionadded:: 2.7.0
    """
# vim:ts=4:sw=4:et
```
