## Supplementary software v0.2.1 for "Virtual control arms for paediatric myopia trials: external validation of axial-elongation models": isoparser.py

```
# -*- coding: utf-8 -*-
"""
This module offers a parser for ISO-8601 strings

It is intended to support all valid date, time and datetime formats per the
ISO-8601 specification.

..versionadded:: 2.7.0
"""
from datetime import datetime, timedelta, time, date
import calendar
from dateutil import tz

from functools import wraps

import re
import six

__all__ = ["isoparse", "isoparser"]


def _takes_ascii(f):
    @wraps(f)
    def func(self, str_in, *args, **kwargs):
        # If it's a stream, read the whole thing
        str_in = getattr(str_in, 'read', lambda: str_in)()

        # If it's unicode, turn it into bytes, since ISO-8601 only covers ASCII
        if isinstance(str_in, six.text_type):
            # ASCII is the same in UTF-8
            try:
                str_in = str_in.encode('ascii')
            except UnicodeEncodeError as e:
                msg = 'ISO-8601 strings should contain only ASCII characters'
                six.raise_from(ValueError(msg), e)

        return f(self, str_in, *args, **kwargs)

    return func


class isoparser(object):
    def __init__(self, sep=None):
        """
        :param sep:
            A single character that separates date and time portions. If
            ``None``, the parser will accept any single character.
            For strict ISO-8601 adherence, pass ``'T'``.
        """
        if sep is not None:
            if (len(sep) != 1 or ord(sep) >= 128 or sep in '0123456789'):
                raise ValueError('Separator must be a single, non-numeric ' +
                                 'ASCII character')

            sep = sep.encode('ascii')

        self._sep = sep

    @_takes_ascii
    def isoparse(self, dt_str):
        """
        Parse an ISO-8601 datetime string into a :class:`datetime.datetime`.

        An ISO-8601 datetime string consists of a date portion, followed
        optionally by a time portion - the date and time portions are separated
        by a single character separator, which is ``T`` in the official
        standard. Incomplete date formats (such as ``YYYY-MM``) may *not* be
        combined with a time portion.

        Supported date formats are:

        Common:

        - ``YYYY``
        - ``YYYY-MM``
        - ``YYYY-MM-DD`` or ``YYYYMMDD``

        Uncommon:

        - ``YYYY-Www`` or ``YYYYWww`` - ISO week (day defaults to 0)
        - ``YYYY-Www-D`` or ``YYYYWwwD`` - ISO week and day

        The ISO week and day numbering follows the same logic as
        :func:`datetime.date.isocalendar`.

        Supported time formats are:

        - ``hh``
        - ``hh:mm`` or ``hhmm``
        - ``hh:mm:ss`` or ``hhmmss``
        - ``hh:mm:ss.ssssss`` (Up to 6 sub-second digits)

        Midnight is a special case for `hh`, as the standard supports both
        00:00 and 24:00 as a representation. The decimal separator can be
        either a dot or a comma.


        .. caution::

            Support for fractional components other than seconds is part of the
            ISO-8601 standard, but is not currently implemented in this parser.

        Supported time zone offset formats are:

        - `Z` (UTC)
        - `±HH:MM`
        - `±HHMM`
        - `±HH`

        Offsets will be represented as :class:`dateutil.tz.tzoffset` objects,
        with the exception of UTC, which will be represented as
        :class:`dateutil.tz.tzutc`. Time zone offsets equivalent to UTC (such
        as `+00:00`) will also be represented as :class:`dateutil.tz.tzutc`.

        :param dt_str:
            A string or stream containing only an ISO-8601 datetime string

        :return:
            Returns a :class:`datetime.datetime` representing the string.
            Unspecified components default to their lowest value.

        .. warning::

            As of version 2.7.0, the strictness of the parser should not be
            considered a stable part of the contract. Any valid ISO-8601 string
            that parses correctly with the default settings will continue to
            parse correctly in future versions, but invalid strings that
            currently fail (e.g. ``2017-01-01T00:00+00:00:00``) are not
            guaranteed to continue failing in future versions if they encode
            a valid date.

        .. versionadded:: 2.7.0
        """
        components, pos = self._parse_isodate(dt_str)

        if len(dt_str) > pos:
            if self._sep is None or dt_str[pos:pos + 1] == self._sep:
                components += self._parse_isotime(dt_str[pos + 1:])
            else:
                raise ValueError('String contains unknown ISO components')

        if len(components) > 3 and components[3] == 24:
            components[3] = 0
            return datetime(*components) + timedelta(days=1)

        return datetime(*components)

    @_takes_ascii
    def parse_isodate(self, datestr):
        """
        Parse the date portion of an ISO string.

        :param datestr:
            The string portion of an ISO string, without a separator

        :return:
            Returns a :class:`datetime.date` object
        """
        components, pos = self._parse_isodate(datestr)
        if pos < len(datestr):
            raise ValueError('String contains unknown ISO ' +
                             'components: {!r}'.format(datestr.decode('ascii')))
        return date(*components)

    @_takes_ascii
    def parse_isotime(self, timestr):
        """
        Parse the time portion of an ISO string.

        :param timestr:
            The time portion of an ISO string, without a separator

        :return:
            Returns a :class:`datetime.time` object
        """
        components = self._parse_isotime(timestr)
        if components[0] == 24:
            components[0] = 0
        return time(*components)

    @_takes_ascii
    def parse_tzstr(self, tzstr, zero_as_utc=True):
        """
        Parse a valid ISO time zone string.

        See :func:`isoparser.isoparse` for details on supported formats.

        :param tzstr:
            A string representing an ISO time zone offset

        :param zero_as_utc:
            Whether to return :class:`dateutil.tz.tzutc` for zero-offset zones

        :return:
            Returns :class:`dateutil.tz.tzoffset` for offsets and
            :class:`dateutil.tz.tzutc` for ``Z`` and (if ``zero_as_utc`` is
            specified) offsets equivalent to UTC.
        """
        return self._parse_tzstr(tzstr, zero_as_utc=zero_as_utc)

    # Constants
    _DATE_SEP = b'-'
    _TIME_SEP = b':'
    _FRACTION_REGEX = re.compile(b'[\\.,]([0-9]+)')

    def _parse_isodate(self, dt_str):
        try:
            return self._parse_isodate_common(dt_str)
        except ValueError:
            return self._parse_isodate_uncommon(dt_str)

    def _parse_isodate_common(self, dt_str):
        len_str = len(dt_str)
        components = [1, 1, 1]

        if len_str < 4:
            raise ValueError('ISO string too short')

        # Year
        components[0] = int(dt_str[0:4])
        pos = 4
        if pos >= len_str:
            return components, pos

        has_sep = dt_str[pos:pos + 1] == self._DATE_SEP
        if has_sep:
            pos += 1

        # Month
        if len_str - pos < 2:
            raise ValueError('Invalid common month')

        components[1] = int(dt_str[pos:pos + 2])
        pos += 2

        if pos >= len_str:
            if has_sep:
                return components, pos
            else:
                raise ValueError('Invalid ISO format')

        if has_sep:
            if dt_str[pos:pos + 1] != self._DATE_SEP:
                raise ValueError('Invalid separator in ISO string')
            pos += 1

        # Day
        if len_str - pos < 2:
            raise ValueError('Invalid common day')
        components[2] = int(dt_str[pos:pos + 2])
        return components, pos + 2

    def _parse_isodate_uncommon(self, dt_str):
        if len(dt_str) < 4:
            raise ValueError('ISO string too short')

        # All ISO formats start with the year
        year = int(dt_str[0:4])

        has_sep = dt_str[4:5] == self._DATE_SEP

        pos = 4 + has_sep       # Skip '-' if it's there
        if dt_str[pos:pos + 1] == b'W':
            # YYYY-?Www-?D?
            pos += 1
            weekno = int(dt_str[pos:pos + 2])
            pos += 2

            dayno = 1
            if len(dt_str) > pos:
                if (dt_str[pos:pos + 1] == self._DATE_SEP) != has_sep:
                    raise ValueError('Inconsistent use of dash separator')

                pos += has_sep

                dayno = int(dt_str[pos:pos + 1])
                pos += 1

            base_date = self._calculate_weekdate(year, weekno, dayno)
        else:
            # YYYYDDD or YYYY-DDD
            if len(dt_str) - pos < 3:
                raise ValueError('Invalid ordinal day')

            ordinal_day = int(dt_str[pos:pos + 3])
            pos += 3

            if ordinal_day < 1 or ordinal_day > (365 + calendar.isleap(year)):
                raise ValueError('Invalid ordinal day' +
                                 ' {} for year {}'.format(ordinal_day, year))

            base_date = date(year, 1, 1) + timedelta(days=ordinal_day - 1)

        components = [base_date.year, base_date.month, base_date.day]
        return components, pos

    def _calculate_weekdate(self, year, week, day):
        """
        Calculate the day of corresponding to the ISO year-week-day calendar.

        This function is effectively the inverse of
        :func:`datetime.date.isocalendar`.

        :param year:
            The year in the ISO calendar

        :param week:
            The week in the ISO calendar - range is [1, 53]

        :param day:
            The day in the ISO calendar - range is [1 (MON), 7 (SUN)]

        :return:
            Returns a :class:`datetime.date`
        """
        if not 0 < week < 54:
            raise ValueError('Invalid week: {}'.format(week))

        if not 0 < day < 8:     # Range is 1-7
            raise ValueError('Invalid weekday: {}'.format(day))

        # Get week 1 for the specific year:
        jan_4 = date(year, 1, 4)   # Week 1 always has January 4th in it
        week_1 = jan_4 - timedelta(days=jan_4.isocalendar()[2] - 1)

        # Now add the specific number of weeks and days to get what we want
        week_offset = (week - 1) * 7 + (day - 1)
        return week_1 + timedelta(days=week_offset)

    def _parse_isotime(self, timestr):
        len_str = len(timestr)
        components = [0, 0, 0, 0, None]
        pos = 0
        comp = -1

        if len_str < 2:
            raise ValueError('ISO time too short')

        has_sep = False

        while pos < len_str and comp < 5:
            comp += 1

            if timestr[pos:pos + 1] in b'-+Zz':
                # Detect time zone boundary
                components[-1] = self._parse_tzstr(timestr[pos:])
                pos = len_str
                break

            if comp == 1 and timestr[pos:pos+1] == self._TIME_SEP:
                has_sep = True
                pos += 1
            elif comp == 2 and has_sep:
                if timestr[pos:pos+1] != self._TIME_SEP:
                    raise ValueError('Inconsistent use of colon separator')
                pos += 1

            if comp < 3:
                # Hour, minute, second
                components[comp] = int(timestr[pos:pos + 2])
                pos += 2

            if comp == 3:
                # Fraction of a second
                frac = self._FRACTION_REGEX.match(timestr[pos:])
                if not frac:
                    continue

                us_str = frac.group(1)[:6]  # Truncate to microseconds
                components[comp] = int(us_str) * 10**(6 - len(us_str))
                pos += len(frac.group())

        if pos < len_str:
            raise ValueError('Unused components in ISO string')

        if components[0] == 24:
            # Standard supports 00:00 and 24:00 as representations of midnight
            if any(component != 0 for component in components[1:4]):
                raise ValueError('Hour may only be 24 at 24:00:00.000')

        return components

    def _parse_tzstr(self, tzstr, zero_as_utc=True):
        if tzstr == b'Z' or tzstr == b'z':
            return tz.UTC

        if len(tzstr) not in {3, 5, 6}:
            raise ValueError('Time zone offset must be 1, 3, 5 or 6 characters')

        if tzstr[0:1] == b'-':
            mult = -1
        elif tzstr[0:1] == b'+':
            mult = 1
        else:
            raise ValueError('Time zone offset requires sign')

        hours = int(tzstr[1:3])
        if len(tzstr) == 3:
            minutes = 0
        else:
            minutes = int(tzstr[(4 if tzstr[3:4] == self._TIME_SEP else 3):])

        if zero_as_utc and hours == 0 and minutes == 0:
            return tz.UTC
        else:
            if minutes > 59:
                raise ValueError('Invalid minutes in time zone offset')

            if hours > 23:
                raise ValueError('Invalid hours in time zone offset')

            return tz.tzoffset(None, mult * (hours * 60 + minutes) * 60)


DEFAULT_ISOPARSER = isoparser()
isoparse = DEFAULT_ISOPARSER.isoparse
```
