## Supplementary software v0.2.1 for "Virtual control arms for paediatric myopia trials: external validation of axial-elongation models": relativedelta.py

```
# -*- coding: utf-8 -*-
import datetime
import calendar

import operator
from math import copysign

from six import integer_types
from warnings import warn

from ._common import weekday

MO, TU, WE, TH, FR, SA, SU = weekdays = tuple(weekday(x) for x in range(7))

__all__ = ["relativedelta", "MO", "TU", "WE", "TH", "FR", "SA", "SU"]


class relativedelta(object):
    """
    The relativedelta type is designed to be applied to an existing datetime and
    can replace specific components of that datetime, or represents an interval
    of time.

    It is based on the specification of the excellent work done by M.-A. Lemburg
    in his
    `mx.DateTime <https://www.egenix.com/products/python/mxBase/mxDateTime/>`_ extension.
    However, notice that this type does *NOT* implement the same algorithm as
    his work. Do *NOT* expect it to behave like mx.DateTime's counterpart.

    There are two different ways to build a relativedelta instance. The
    first one is passing it two date/datetime classes::

        relativedelta(datetime1, datetime2)

    The second one is passing it any number of the following keyword arguments::

        relativedelta(arg1=x,arg2=y,arg3=z...)

        year, month, day, hour, minute, second, microsecond:
            Absolute information (argument is singular); adding or subtracting a
            relativedelta with absolute information does not perform an arithmetic
            operation, but rather REPLACES the corresponding value in the
            original datetime with the value(s) in relativedelta.

        years, months, weeks, days, hours, minutes, seconds, microseconds:
            Relative information, may be negative (argument is plural); adding
            or subtracting a relativedelta with relative information performs
            the corresponding arithmetic operation on the original datetime value
            with the information in the relativedelta.

        weekday:
            One of the weekday instances (MO, TU, etc) available in the
            relativedelta module. These instances may receive a parameter N,
            specifying the Nth weekday, which could be positive or negative
            (like MO(+1) or MO(-2)). Not specifying it is the same as specifying
            +1. You can also use an integer, where 0=MO. This argument is always
            relative e.g. if the calculated date is already Monday, using MO(1)
            or MO(-1) won't change the day. To effectively make it absolute, use
            it in combination with the day argument (e.g. day=1, MO(1) for first
            Monday of the month).

        leapdays:
            Will add given days to the date found, if year is a leap
            year, and the date found is post 28 of february.

        yearday, nlyearday:
            Set the yearday or the non-leap year day (jump leap days).
            These are converted to day/month/leapdays information.

    There are relative and absolute forms of the keyword
    arguments. The plural is relative, and the singular is
    absolute. For each argument in the order below, the absolute form
    is applied first (by setting each attribute to that value) and
    then the relative form (by adding the value to the attribute).

    The order of attributes considered when this relativedelta is
    added to a datetime is:

    1. Year
    2. Month
    3. Day
    4. Hours
    5. Minutes
    6. Seconds
    7. Microseconds

    Finally, weekday is applied, using the rule described above.

    For example

    >>> from datetime import datetime
    >>> from dateutil.relativedelta import relativedelta, MO
    >>> dt = datetime(2018, 4, 9, 13, 37, 0)
    >>> delta = relativedelta(hours=25, day=1, weekday=MO(1))
    >>> dt + delta
    datetime.datetime(2018, 4, 2, 14, 37)

    First, the day is set to 1 (the first of the month), then 25 hours
    are added, to get to the 2nd day and 14th hour, finally the
    weekday is applied, but since the 2nd is already a Monday there is
    no effect.

    """

    def __init__(self, dt1=None, dt2=None,
                 years=0, months=0, days=0, leapdays=0, weeks=0,
                 hours=0, minutes=0, seconds=0, microseconds=0,
                 year=None, month=None, day=None, weekday=None,
                 yearday=None, nlyearday=None,
                 hour=None, minute=None, second=None, microsecond=None):

        if dt1 and dt2:
            # datetime is a subclass of date. So both must be date
            if not (isinstance(dt1, datetime.date) and
                    isinstance(dt2, datetime.date)):
                raise TypeError("relativedelta only diffs datetime/date")

            # We allow two dates, or two datetimes, so we coerce them to be
            # of the same type
            if (isinstance(dt1, datetime.datetime) !=
                    isinstance(dt2, datetime.datetime)):
                if not isinstance(dt1, datetime.datetime):
                    dt1 = datetime.datetime.fromordinal(dt1.toordinal())
                elif not isinstance(dt2, datetime.datetime):
                    dt2 = datetime.datetime.fromordinal(dt2.toordinal())

            self.years = 0
            self.months = 0
            self.days = 0
            self.leapdays = 0
            self.hours = 0
            self.minutes = 0
            self.seconds = 0
            self.microseconds = 0
            self.year = None
            self.month = None
            self.day = None
            self.weekday = None
            self.hour = None
            self.minute = None
            self.second = None
            self.microsecond = None
            self._has_time = 0

            # Get year / month delta between the two
            months = (dt1.year - dt2.year) * 12 + (dt1.month - dt2.month)
            self._set_months(months)

            # Remove the year/month delta so the timedelta is just well-defined
            # time units (seconds, days and microseconds)
            dtm = self.__radd__(dt2)

            # If we've overshot our target, make an adjustment
            if dt1 < dt2:
                compare = operator.gt
                increment = 1
            else:
                compare = operator.lt
                increment = -1

            while compare(dt1, dtm):
                months += increment
                self._set_months(months)
                dtm = self.__radd__(dt2)

            # Get the timedelta between the "months-adjusted" date and dt1
            delta = dt1 - dtm
            self.seconds = delta.seconds + delta.days * 86400
            self.microseconds = delta.microseconds
        else:
            # Check for non-integer values in integer-only quantities
            if any(x is not None and x != int(x) for x in (years, months)):
                raise ValueError("Non-integer years and months are "
                                 "ambiguous and not currently supported.")

            # Relative information
            self.years = int(years)
            self.months = int(months)
            self.days = days + weeks * 7
            self.leapdays = leapdays
            self.hours = hours
            self.minutes = minutes
            self.seconds = seconds
            self.microseconds = microseconds

            # Absolute information
            self.year = year
            self.month = month
            self.day = day
            self.hour = hour
            self.minute = minute
            self.second = second
            self.microsecond = microsecond

            if any(x is not None and int(x) != x
                   for x in (year, month, day, hour,
                             minute, second, microsecond)):
                # For now we'll deprecate floats - later it'll be an error.
                warn("Non-integer value passed as absolute information. " +
                     "This is not a well-defined condition and will raise " +
                     "errors in future versions.", DeprecationWarning)

            if isinstance(weekday, integer_types):
                self.weekday = weekdays[weekday]
            else:
                self.weekday = weekday

            yday = 0
            if nlyearday:
                yday = nlyearday
            elif yearday:
                yday = yearday
                if yearday > 59:
                    self.leapdays = -1
            if yday:
                ydayidx = [31, 59, 90, 120, 151, 181, 212,
                           243, 273, 304, 334, 366]
                for idx, ydays in enumerate(ydayidx):
                    if yday <= ydays:
                        self.month = idx+1
                        if idx == 0:
                            self.day = yday
                        else:
                            self.day = yday-ydayidx[idx-1]
                        break
                else:
                    raise ValueError("invalid year day (%d)" % yday)

        self._fix()

    def _fix(self):
        if abs(self.microseconds) > 999999:
            s = _sign(self.microseconds)
            div, mod = divmod(self.microseconds * s, 1000000)
            self.microseconds = mod * s
            self.seconds += div * s
        if abs(self.seconds) > 59:
            s = _sign(self.seconds)
            div, mod = divmod(self.seconds * s, 60)
            self.seconds = mod * s
            self.minutes += div * s
        if abs(self.minutes) > 59:
            s = _sign(self.minutes)
            div, mod = divmod(self.minutes * s, 60)
            self.minutes = mod * s
            self.hours += div * s
        if abs(self.hours) > 23:
            s = _sign(self.hours)
            div, mod = divmod(self.hours * s, 24)
            self.hours = mod * s
            self.days += div * s
        if abs(self.months) > 11:
            s = _sign(self.months)
            div, mod = divmod(self.months * s, 12)
            self.months = mod * s
            self.years += div * s
        if (self.hours or self.minutes or self.seconds or self.microseconds
                or self.hour is not None or self.minute is not None or
                self.second is not None or self.microsecond is not None):
            self._has_time = 1
        else:
            self._has_time = 0

    @property
    def weeks(self):
        return int(self.days / 7.0)

    @weeks.setter
    def weeks(self, value):
        self.days = self.days - (self.weeks * 7) + value * 7

    def _set_months(self, months):
        self.months = months
        if abs(self.months) > 11:
            s = _sign(self.months)
            div, mod = divmod(self.months * s, 12)
            self.months = mod * s
            self.years = div * s
        else:
            self.years = 0

    def normalized(self):
        """
        Return a version of this object represented entirely using integer
        values for the relative attributes.

        >>> relativedelta(days=1.5, hours=2).normalized()
        relativedelta(days=+1, hours=+14)

        :return:
            Returns a :class:`dateutil.relativedelta.relativedelta` object.
        """
        # Cascade remainders down (rounding each to roughly nearest microsecond)
        days = int(self.days)

        hours_f = round(self.hours + 24 * (self.days - days), 11)
        hours = int(hours_f)

        minutes_f = round(self.minutes + 60 * (hours_f - hours), 10)
        minutes = int(minutes_f)

        seconds_f = round(self.seconds + 60 * (minutes_f - minutes), 8)
        seconds = int(seconds_f)

        microseconds = round(self.microseconds + 1e6 * (seconds_f - seconds))

        # Constructor carries overflow back up with call to _fix()
        return self.__class__(years=self.years, months=self.months,
                              days=days, hours=hours, minutes=minutes,
                              seconds=seconds, microseconds=microseconds,
                              leapdays=self.leapdays, year=self.year,
                              month=self.month, day=self.day,
                              weekday=self.weekday, hour=self.hour,
                              minute=self.minute, second=self.second,
                              microsecond=self.microsecond)

    def __add__(self, other):
        if isinstance(other, relativedelta):
            return self.__class__(years=other.years + self.years,
                                 months=other.months + self.months,
                                 days=other.days + self.days,
                                 hours=other.hours + self.hours,
                                 minutes=other.minutes + self.minutes,
                                 seconds=other.seconds + self.seconds,
                                 microseconds=(other.microseconds +
                                               self.microseconds),
                                 leapdays=other.leapdays or self.leapdays,
                                 year=(other.year if other.year is not None
                                       else self.year),
                                 month=(other.month if other.month is not None
                                        else self.month),
                                 day=(other.day if other.day is not None
                                      else self.day),
                                 weekday=(other.weekday if other.weekday is not None
                                          else self.weekday),
                                 hour=(other.hour if other.hour is not None
                                       else self.hour),
                                 minute=(other.minute if other.minute is not None
                                         else self.minute),
                                 second=(other.second if other.second is not None
                                         else self.second),
                                 microsecond=(other.microsecond if other.microsecond
                                              is not None else
                                              self.microsecond))
        if isinstance(other, datetime.timedelta):
            return self.__class__(years=self.years,
                                  months=self.months,
                                  days=self.days + other.days,
                                  hours=self.hours,
                                  minutes=self.minutes,
                                  seconds=self.seconds + other.seconds,
                                  microseconds=self.microseconds + other.microseconds,
                                  leapdays=self.leapdays,
                                  year=self.year,
                                  month=self.month,
                                  day=self.day,
                                  weekday=self.weekday,
                                  hour=self.hour,
                                  minute=self.minute,
                                  second=self.second,
                                  microsecond=self.microsecond)
        if not isinstance(other, datetime.date):
            return NotImplemented
        elif self._has_time and not isinstance(other, datetime.datetime):
            other = datetime.datetime.fromordinal(other.toordinal())
        year = (self.year or other.year)+self.years
        month = self.month or other.month
        if self.months:
            assert 1 <= abs(self.months) <= 12
            month += self.months
            if month > 12:
                year += 1
                month -= 12
            elif month < 1:
                year -= 1
                month += 12
        day = min(calendar.monthrange(year, month)[1],
                  self.day or other.day)
        repl = {"year": year, "month": month, "day": day}
        for attr in ["hour", "minute", "second", "microsecond"]:
            value = getattr(self, attr)
            if value is not None:
                repl[attr] = value
        days = self.days
        if self.leapdays and month > 2 and calendar.isleap(year):
            days += self.leapdays
        ret = (other.replace(**repl)
               + datetime.timedelta(days=days,
                                    hours=self.hours,
                                    minutes=self.minutes,
                                    seconds=self.seconds,
                                    microseconds=self.microseconds))
        if self.weekday:
            weekday, nth = self.weekday.weekday, self.weekday.n or 1
            jumpdays = (abs(nth) - 1) * 7
            if nth > 0:
                jumpdays += (7 - ret.weekday() + weekday) % 7
            else:
                jumpdays += (ret.weekday() - weekday) % 7
                jumpdays *= -1
            ret += datetime.timedelta(days=jumpdays)
        return ret

    def __radd__(self, other):
        return self.__add__(other)

    def __rsub__(self, other):
        return self.__neg__().__radd__(other)

    def __sub__(self, other):
        if not isinstance(other, relativedelta):
            return NotImplemented   # In case the other object defines __rsub__
        return self.__class__(years=self.years - other.years,
                             months=self.months - other.months,
                             days=self.days - other.days,
                             hours=self.hours - other.hours,
                             minutes=self.minutes - other.minutes,
                             seconds=self.seconds - other.seconds,
                             microseconds=self.microseconds - other.microseconds,
                             leapdays=self.leapdays or other.leapdays,
                             year=(self.year if self.year is not None
                                   else other.year),
                             month=(self.month if self.month is not None else
                                    other.month),
                             day=(self.day if self.day is not None else
                                  other.day),
                             weekday=(self.weekday if self.weekday is not None else
                                      other.weekday),
                             hour=(self.hour if self.hour is not None else
                                   other.hour),
                             minute=(self.minute if self.minute is not None else
                                     other.minute),
                             second=(self.second if self.second is not None else
                                     other.second),
                             microsecond=(self.microsecond if self.microsecond
                                          is not None else
                                          other.microsecond))

    def __abs__(self):
        return self.__class__(years=abs(self.years),
                              months=abs(self.months),
                              days=abs(self.days),
                              hours=abs(self.hours),
                              minutes=abs(self.minutes),
                              seconds=abs(self.seconds),
                              microseconds=abs(self.microseconds),
                              leapdays=self.leapdays,
                              year=self.year,
                              month=self.month,
                              day=self.day,
                              weekday=self.weekday,
                              hour=self.hour,
                              minute=self.minute,
                              second=self.second,
                              microsecond=self.microsecond)

    def __neg__(self):
        return self.__class__(years=-self.years,
                             months=-self.months,
                             days=-self.days,
                             hours=-self.hours,
                             minutes=-self.minutes,
                             seconds=-self.seconds,
                             microseconds=-self.microseconds,
                             leapdays=self.leapdays,
                             year=self.year,
                             month=self.month,
                             day=self.day,
                             weekday=self.weekday,
                             hour=self.hour,
                             minute=self.minute,
                             second=self.second,
                             microsecond=self.microsecond)

    def __bool__(self):
        return not (not self.years and
                    not self.months and
                    not self.days and
                    not self.hours and
                    not self.minutes and
                    not self.seconds and
                    not self.microseconds and
                    not self.leapdays and
                    self.year is None and
                    self.month is None and
                    self.day is None and
                    self.weekday is None and
                    self.hour is None and
                    self.minute is None and
                    self.second is None and
                    self.microsecond is None)
    # Compatibility with Python 2.x
    __nonzero__ = __bool__

    def __mul__(self, other):
        try:
            f = float(other)
        except TypeError:
            return NotImplemented

        return self.__class__(years=int(self.years * f),
                             months=int(self.months * f),
                             days=int(self.days * f),
                             hours=int(self.hours * f),
                             minutes=int(self.minutes * f),
                             seconds=int(self.seconds * f),
                             microseconds=int(self.microseconds * f),
                             leapdays=self.leapdays,
                             year=self.year,
                             month=self.month,
                             day=self.day,
                             weekday=self.weekday,
                             hour=self.hour,
                             minute=self.minute,
                             second=self.second,
                             microsecond=self.microsecond)

    __rmul__ = __mul__

    def __eq__(self, other):
        if not isinstance(other, relativedelta):
            return NotImplemented
        if self.weekday or other.weekday:
            if not self.weekday or not other.weekday:
                return False
            if self.weekday.weekday != other.weekday.weekday:
                return False
            n1, n2 = self.weekday.n, other.weekday.n
            if n1 != n2 and not ((not n1 or n1 == 1) and (not n2 or n2 == 1)):
                return False
        return (self.years == other.years and
                self.months == other.months and
                self.days == other.days and
                self.hours == other.hours and
                self.minutes == other.minutes and
                self.seconds == other.seconds and
                self.microseconds == other.microseconds and
                self.leapdays == other.leapdays and
                self.year == other.year and
                self.month == other.month and
                self.day == other.day and
                self.hour == other.hour and
                self.minute == other.minute and
                self.second == other.second and
                self.microsecond == other.microsecond)

    def __hash__(self):
        return hash((
            self.weekday,
            self.years,
            self.months,
            self.days,
            self.hours,
            self.minutes,
            self.seconds,
            self.microseconds,
            self.leapdays,
            self.year,
            self.month,
            self.day,
            self.hour,
            self.minute,
            self.second,
            self.microsecond,
        ))

    def __ne__(self, other):
        return not self.__eq__(other)

    def __div__(self, other):
        try:
            reciprocal = 1 / float(other)
        except TypeError:
            return NotImplemented

        return self.__mul__(reciprocal)

    __truediv__ = __div__

    def __repr__(self):
        l = []
        for attr in ["years", "months", "days", "leapdays",
                     "hours", "minutes", "seconds", "microseconds"]:
            value = getattr(self, attr)
            if value:
                l.append("{attr}={value:+g}".format(attr=attr, value=value))
        for attr in ["year", "month", "day", "weekday",
                     "hour", "minute", "second", "microsecond"]:
            value = getattr(self, attr)
            if value is not None:
                l.append("{attr}={value}".format(attr=attr, value=repr(value)))
        return "{classname}({attrs})".format(classname=self.__class__.__name__,
                                             attrs=", ".join(l))


def _sign(x):
    return int(copysign(1, x))

# vim:ts=4:sw=4:et
```
