## Supplementary software v0.2.1 for "Virtual control arms for paediatric myopia trials: external validation of axial-elongation models": rrule.py

```
# -*- coding: utf-8 -*-
"""
The rrule module offers a small, complete, and very fast, implementation of
the recurrence rules documented in the
`iCalendar RFC <https://tools.ietf.org/html/rfc5545>`_,
including support for caching of results.
"""
import calendar
import datetime
import heapq
import itertools
import re
import sys
from functools import wraps
# For warning about deprecation of until and count
from warnings import warn

from six import advance_iterator, integer_types

from six.moves import _thread, range

from ._common import weekday as weekdaybase

try:
    from math import gcd
except ImportError:
    from fractions import gcd

__all__ = ["rrule", "rruleset", "rrulestr",
           "YEARLY", "MONTHLY", "WEEKLY", "DAILY",
           "HOURLY", "MINUTELY", "SECONDLY",
           "MO", "TU", "WE", "TH", "FR", "SA", "SU"]

# Every mask is 7 days longer to handle cross-year weekly periods.
M366MASK = tuple([1]*31+[2]*29+[3]*31+[4]*30+[5]*31+[6]*30 +
                 [7]*31+[8]*31+[9]*30+[10]*31+[11]*30+[12]*31+[1]*7)
M365MASK = list(M366MASK)
M29, M30, M31 = list(range(1, 30)), list(range(1, 31)), list(range(1, 32))
MDAY366MASK = tuple(M31+M29+M31+M30+M31+M30+M31+M31+M30+M31+M30+M31+M31[:7])
MDAY365MASK = list(MDAY366MASK)
M29, M30, M31 = list(range(-29, 0)), list(range(-30, 0)), list(range(-31, 0))
NMDAY366MASK = tuple(M31+M29+M31+M30+M31+M30+M31+M31+M30+M31+M30+M31+M31[:7])
NMDAY365MASK = list(NMDAY366MASK)
M366RANGE = (0, 31, 60, 91, 121, 152, 182, 213, 244, 274, 305, 335, 366)
M365RANGE = (0, 31, 59, 90, 120, 151, 181, 212, 243, 273, 304, 334, 365)
WDAYMASK = [0, 1, 2, 3, 4, 5, 6]*55
del M29, M30, M31, M365MASK[59], MDAY365MASK[59], NMDAY365MASK[31]
MDAY365MASK = tuple(MDAY365MASK)
M365MASK = tuple(M365MASK)

FREQNAMES = ['YEARLY', 'MONTHLY', 'WEEKLY', 'DAILY', 'HOURLY', 'MINUTELY', 'SECONDLY']

(YEARLY,
 MONTHLY,
 WEEKLY,
 DAILY,
 HOURLY,
 MINUTELY,
 SECONDLY) = list(range(7))

# Imported on demand.
easter = None
parser = None


class weekday(weekdaybase):
    """
    This version of weekday does not allow n = 0.
    """
    def __init__(self, wkday, n=None):
        if n == 0:
            raise ValueError("Can't create weekday with n==0")

        super(weekday, self).__init__(wkday, n)


MO, TU, WE, TH, FR, SA, SU = weekdays = tuple(weekday(x) for x in range(7))


def _invalidates_cache(f):
    """
    Decorator for rruleset methods which may invalidate the
    cached length.
    """
    @wraps(f)
    def inner_func(self, *args, **kwargs):
        rv = f(self, *args, **kwargs)
        self._invalidate_cache()
        return rv

    return inner_func


class rrulebase(object):
    def __init__(self, cache=False):
        if cache:
            self._cache = []
            self._cache_lock = _thread.allocate_lock()
            self._invalidate_cache()
        else:
            self._cache = None
            self._cache_complete = False
            self._len = None

    def __iter__(self):
        if self._cache_complete:
            return iter(self._cache)
        elif self._cache is None:
            return self._iter()
        else:
            return self._iter_cached()

    def _invalidate_cache(self):
        if self._cache is not None:
            self._cache = []
            self._cache_complete = False
            self._cache_gen = self._iter()

            if self._cache_lock.locked():
                self._cache_lock.release()

        self._len = None

    def _iter_cached(self):
        i = 0
        gen = self._cache_gen
        cache = self._cache
        acquire = self._cache_lock.acquire
        release = self._cache_lock.release
        while gen:
            if i == len(cache):
                acquire()
                if self._cache_complete:
                    break
                try:
                    for j in range(10):
                        cache.append(advance_iterator(gen))
                except StopIteration:
                    self._cache_gen = gen = None
                    self._cache_complete = True
                    break
                release()
            yield cache[i]
            i += 1
        while i < self._len:
            yield cache[i]
            i += 1

    def __getitem__(self, item):
        if self._cache_complete:
            return self._cache[item]
        elif isinstance(item, slice):
            if item.step and item.step < 0:
                return list(iter(self))[item]
            else:
                return list(itertools.islice(self,
                                             item.start or 0,
                                             item.stop or sys.maxsize,
                                             item.step or 1))
        elif item >= 0:
            gen = iter(self)
            try:
                for i in range(item+1):
                    res = advance_iterator(gen)
            except StopIteration:
                raise IndexError
            return res
        else:
            return list(iter(self))[item]

    def __contains__(self, item):
        if self._cache_complete:
            return item in self._cache
        else:
            for i in self:
                if i == item:
                    return True
                elif i > item:
                    return False
        return False

    # __len__() introduces a large performance penalty.
    def count(self):
        """ Returns the number of recurrences in this set. It will have go
            through the whole recurrence, if this hasn't been done before. """
        if self._len is None:
            for x in self:
                pass
        return self._len

    def before(self, dt, inc=False):
        """ Returns the last recurrence before the given datetime instance. The
            inc keyword defines what happens if dt is an occurrence. With
            inc=True, if dt itself is an occurrence, it will be returned. """
        if self._cache_complete:
            gen = self._cache
        else:
            gen = self
        last = None
        if inc:
            for i in gen:
                if i > dt:
                    break
                last = i
        else:
            for i in gen:
                if i >= dt:
                    break
                last = i
        return last

    def after(self, dt, inc=False):
        """ Returns the first recurrence after the given datetime instance. The
            inc keyword defines what happens if dt is an occurrence. With
            inc=True, if dt itself is an occurrence, it will be returned.  """
        if self._cache_complete:
            gen = self._cache
        else:
            gen = self
        if inc:
            for i in gen:
                if i >= dt:
                    return i
        else:
            for i in gen:
                if i > dt:
                    return i
        return None

    def xafter(self, dt, count=None, inc=False):
        """
        Generator which yields up to `count` recurrences after the given
        datetime instance, equivalent to `after`.

        :param dt:
            The datetime at which to start generating recurrences.

        :param count:
            The maximum number of recurrences to generate. If `None` (default),
            dates are generated until the recurrence rule is exhausted.

        :param inc:
            If `dt` is an instance of the rule and `inc` is `True`, it is
            included in the output.

        :yields: Yields a sequence of `datetime` objects.
        """

        if self._cache_complete:
            gen = self._cache
        else:
            gen = self

        # Select the comparison function
        if inc:
            comp = lambda dc, dtc: dc >= dtc
        else:
            comp = lambda dc, dtc: dc > dtc

        # Generate dates
        n = 0
        for d in gen:
            if comp(d, dt):
                if count is not None:
                    n += 1
                    if n > count:
                        break

                yield d

    def between(self, after, before, inc=False, count=1):
        """ Returns all the occurrences of the rrule between after and before.
        The inc keyword defines what happens if after and/or before are
        themselves occurrences. With inc=True, they will be included in the
        list, if they are found in the recurrence set. """
        if self._cache_complete:
            gen = self._cache
        else:
            gen = self
        started = False
        l = []
        if inc:
            for i in gen:
                if i > before:
                    break
                elif not started:
                    if i >= after:
                        started = True
                        l.append(i)
                else:
                    l.append(i)
        else:
            for i in gen:
                if i >= before:
                    break
                elif not started:
                    if i > after:
                        started = True
                        l.append(i)
                else:
                    l.append(i)
        return l


class rrule(rrulebase):
    """
    That's the base of the rrule operation. It accepts all the keywords
    defined in the RFC as its constructor parameters (except byday,
    which was renamed to byweekday) and more. The constructor prototype is::

            rrule(freq)

    Where freq must be one of YEARLY, MONTHLY, WEEKLY, DAILY, HOURLY, MINUTELY,
    or SECONDLY.

    .. note::
        Per RFC section 3.3.10, recurrence instances falling on invalid dates
        and times are ignored rather than coerced:

            Recurrence rules may generate recurrence instances with an invalid
            date (e.g., February 30) or nonexistent local time (e.g., 1:30 AM
            on a day where the local time is moved forward by an hour at 1:00
            AM).  Such recurrence instances MUST be ignored and MUST NOT be
            counted as part of the recurrence set.

        This can lead to possibly surprising behavior when, for example, the
        start date occurs at the end of the month:

        >>> from dateutil.rrule import rrule, MONTHLY
        >>> from datetime import datetime
        >>> start_date = datetime(2014, 12, 31)
        >>> list(rrule(freq=MONTHLY, count=4, dtstart=start_date))
        ... # doctest: +NORMALIZE_WHITESPACE
        [datetime.datetime(2014, 12, 31, 0, 0),
         datetime.datetime(2015, 1, 31, 0, 0),
         datetime.datetime(2015, 3, 31, 0, 0),
         datetime.datetime(2015, 5, 31, 0, 0)]

    Additionally, it supports the following keyword arguments:

    :param dtstart:
        The recurrence start. Besides being the base for the recurrence,
        missing parameters in the final recurrence instances will also be
        extracted from this date. If not given, datetime.now() will be used
        instead.
    :param interval:
        The interval between each freq iteration. For example, when using
        YEARLY, an interval of 2 means once every two years, but with HOURLY,
        it means once every two hours. The default interval is 1.
    :param wkst:
        The week start day. Must be one of the MO, TU, WE constants, or an
        integer, specifying the first day of the week. This will affect
        recurrences based on weekly periods. The default week start is got
        from calendar.firstweekday(), and may be modified by
        calendar.setfirstweekday().
    :param count:
        If given, this determines how many occurrences will be generated.

        .. note::
            As of version 2.5.0, the use of the keyword ``until`` in conjunction
            with ``count`` is deprecated, to make sure ``dateutil`` is fully
            compliant with `RFC-5545 Sec. 3.3.10 <https://tools.ietf.org/
            html/rfc5545#section-3.3.10>`_. Therefore, ``until`` and ``count``
            **must not** occur in the same call to ``rrule``.
    :param until:
        If given, this must be a datetime instance specifying the upper-bound
        limit of the recurrence. The last recurrence in the rule is the greatest
        datetime that is less than or equal to the value specified in the
        ``until`` parameter.

        .. note::
            As of version 2.5.0, the use of the keyword ``until`` in conjunction
            with ``count`` is deprecated, to make sure ``dateutil`` is fully
            compliant with `RFC-5545 Sec. 3.3.10 <https://tools.ietf.org/
            html/rfc5545#section-3.3.10>`_. Therefore, ``until`` and ``count``
            **must not** occur in the same call to ``rrule``.
    :param bysetpos:
        If given, it must be either an integer, or a sequence of integers,
        positive or negative. Each given integer will specify an occurrence
        number, corresponding to the nth occurrence of the rule inside the
        frequency period. For example, a bysetpos of -1 if combined with a
        MONTHLY frequency, and a byweekday of (MO, TU, WE, TH, FR), will
        result in the last work day of every month.
    :param bymonth:
        If given, it must be either an integer, or a sequence of integers,
        meaning the months to apply the recurrence to.
    :param bymonthday:
        If given, it must be either an integer, or a sequence of integers,
        meaning the month days to apply the recurrence to.
    :param byyearday:
        If given, it must be either an integer, or a sequence of integers,
        meaning the year days to apply the recurrence to.
    :param byeaster:
        If given, it must be either an integer, or a sequence of integers,
        positive or negative. Each integer will define an offset from the
        Easter Sunday. Passing the offset 0 to byeaster will yield the Easter
        Sunday itself. This is an extension to the RFC specification.
    :param byweekno:
        If given, it must be either an integer, or a sequence of integers,
        meaning the week numbers to apply the recurrence to. Week numbers
        have the meaning described in ISO8601, that is, the first week of
        the year is that containing at least four days of the new year.
    :param byweekday:
        If given, it must be either an integer (0 == MO), a sequence of
        integers, one of the weekday constants (MO, TU, etc), or a sequence
        of these constants. When given, these variables will define the
        weekdays where the recurrence will be applied. It's also possible to
        use an argument n for the weekday instances, which will mean the nth
        occurrence of this weekday in the period. For example, with MONTHLY,
        or with YEARLY and BYMONTH, using FR(+1) in byweekday will specify the
        first friday of the month where the recurrence happens. Notice that in
        the RFC documentation, this is specified as BYDAY, but was renamed to
        avoid the ambiguity of that keyword.
    :param byhour:
        If given, it must be either an integer, or a sequence of integers,
        meaning the hours to apply the recurrence to.
    :param byminute:
        If given, it must be either an integer, or a sequence of integers,
        meaning the minutes to apply the recurrence to.
    :param bysecond:
        If given, it must be either an integer, or a sequence of integers,
        meaning the seconds to apply the recurrence to.
    :param cache:
        If given, it must be a boolean value specifying to enable or disable
        caching of results. If you will use the same rrule instance multiple
        times, enabling caching will improve the performance considerably.
     """
    def __init__(self, freq, dtstart=None,
                 interval=1, wkst=None, count=None, until=None, bysetpos=None,
                 bymonth=None, bymonthday=None, byyearday=None, byeaster=None,
                 byweekno=None, byweekday=None,
                 byhour=None, byminute=None, bysecond=None,
                 cache=False):
        super(rrule, self).__init__(cache)
        global easter
        if not dtstart:
            if until and until.tzinfo:
                dtstart = datetime.datetime.now(tz=until.tzinfo).replace(microsecond=0)
            else:
                dtstart = datetime.datetime.now().replace(microsecond=0)
        elif not isinstance(dtstart, datetime.datetime):
            dtstart = datetime.datetime.fromordinal(dtstart.toordinal())
        else:
            dtstart = dtstart.replace(microsecond=0)
        self._dtstart = dtstart
        self._tzinfo = dtstart.tzinfo
        self._freq = freq
        self._interval = interval
        self._count = count

        # Cache the original byxxx rules, if they are provided, as the _byxxx
        # attributes do not necessarily map to the inputs, and this can be
        # a problem in generating the strings. Only store things if they've
        # been supplied (the string retrieval will just use .get())
        self._original_rule = {}

        if until and not isinstance(until, datetime.datetime):
            until = datetime.datetime.fromordinal(until.toordinal())
        self._until = until

        if self._dtstart and self._until:
            if (self._dtstart.tzinfo is not None) != (self._until.tzinfo is not None):
                # According to RFC5545 Section 3.3.10:
                # https://tools.ietf.org/html/rfc5545#section-3.3.10
                #
                # > If the "DTSTART" property is specified as a date with UTC
                # > time or a date with local time and time zone reference,
                # > then the UNTIL rule part MUST be specified as a date with
                # > UTC time.
                raise ValueError(
                    'RRULE UNTIL values must be specified in UTC when DTSTART '
                    'is timezone-aware'
                )

        if count is not None and until:
            warn("Using both 'count' and 'until' is inconsistent with RFC 5545"
                 " and has been deprecated in dateutil. Future versions will "
                 "raise an error.", DeprecationWarning)

        if wkst is None:
            self._wkst = calendar.firstweekday()
        elif isinstance(wkst, integer_types):
            self._wkst = wkst
        else:
            self._wkst = wkst.weekday

        if bysetpos is None:
            self._bysetpos = None
        elif isinstance(bysetpos, integer_types):
            if bysetpos == 0 or not (-366 <= bysetpos <= 366):
                raise ValueError("bysetpos must be between 1 and 366, "
                                 "or between -366 and -1")
            self._bysetpos = (bysetpos,)
        else:
            self._bysetpos = tuple(bysetpos)
            for pos in self._bysetpos:
                if pos == 0 or not (-366 <= pos <= 366):
                    raise ValueError("bysetpos must be between 1 and 366, "
                                     "or between -366 and -1")

        if self._bysetpos:
            self._original_rule['bysetpos'] = self._bysetpos

        if (byweekno is None and byyearday is None and bymonthday is None and
                byweekday is None and byeaster is None):
            if freq == YEARLY:
                if bymonth is None:
                    bymonth = dtstart.month
                    self._original_rule['bymonth'] = None
                bymonthday = dtstart.day
                self._original_rule['bymonthday'] = None
            elif freq == MONTHLY:
                bymonthday = dtstart.day
                self._original_rule['bymonthday'] = None
            elif freq == WEEKLY:
                byweekday = dtstart.weekday()
                self._original_rule['byweekday'] = None

        # bymonth
        if bymonth is None:
            self._bymonth = None
        else:
            if isinstance(bymonth, integer_types):
                bymonth = (bymonth,)

            self._bymonth = tuple(sorted(set(bymonth)))

            if 'bymonth' not in self._original_rule:
                self._original_rule['bymonth'] = self._bymonth

        # byyearday
        if byyearday is None:
            self._byyearday = None
        else:
            if isinstance(byyearday, integer_types):
                byyearday = (byyearday,)

            self._byyearday = tuple(sorted(set(byyearday)))
            self._original_rule['byyearday'] = self._byyearday

        # byeaster
        if byeaster is not None:
            if not easter:
                from dateutil import easter
            if isinstance(byeaster, integer_types):
                self._byeaster = (byeaster,)
            else:
                self._byeaster = tuple(sorted(byeaster))

            self._original_rule['byeaster'] = self._byeaster
        else:
            self._byeaster = None

        # bymonthday
        if bymonthday is None:
            self._bymonthday = ()
            self._bynmonthday = ()
        else:
            if isinstance(bymonthday, integer_types):
                bymonthday = (bymonthday,)

            bymonthday = set(bymonthday)            # Ensure it's unique

            self._bymonthday = tuple(sorted(x for x in bymonthday if x > 0))
            self._bynmonthday = tuple(sorted(x for x in bymonthday if x < 0))

            # Storing positive numbers first, then negative numbers
            if 'bymonthday' not in self._original_rule:
                self._original_rule['bymonthday'] = tuple(
                    itertools.chain(self._bymonthday, self._bynmonthday))

        # byweekno
        if byweekno is None:
            self._byweekno = None
        else:
            if isinstance(byweekno, integer_types):
                byweekno = (byweekno,)

            self._byweekno = tuple(sorted(set(byweekno)))

            self._original_rule['byweekno'] = self._byweekno

        # byweekday / bynweekday
        if byweekday is None:
            self._byweekday = None
            self._bynweekday = None
        else:
            # If it's one of the valid non-sequence types, convert to a
            # single-element sequence before the iterator that builds the
            # byweekday set.
            if isinstance(byweekday, integer_types) or hasattr(byweekday, "n"):
                byweekday = (byweekday,)

            self._byweekday = set()
            self._bynweekday = set()
            for wday in byweekday:
                if isinstance(wday, integer_types):
                    self._byweekday.add(wday)
                elif not wday.n or freq > MONTHLY:
                    self._byweekday.add(wday.weekday)
                else:
                    self._bynweekday.add((wday.weekday, wday.n))

            if not self._byweekday:
                self._byweekday = None
            elif not self._bynweekday:
                self._bynweekday = None

            if self._byweekday is not None:
                self._byweekday = tuple(sorted(self._byweekday))
                orig_byweekday = [weekday(x) for x in self._byweekday]
            else:
                orig_byweekday = ()

            if self._bynweekday is not None:
                self._bynweekday = tuple(sorted(self._bynweekday))
                orig_bynweekday = [weekday(*x) for x in self._bynweekday]
            else:
                orig_bynweekday = ()

            if 'byweekday' not in self._original_rule:
                self._original_rule['byweekday'] = tuple(itertools.chain(
                    orig_byweekday, orig_bynweekday))

        # byhour
        if byhour is None:
            if freq < HOURLY:
                self._byhour = {dtstart.hour}
            else:
                self._byhour = None
        else:
            if isinstance(byhour, integer_types):
                byhour = (byhour,)

            if freq == HOURLY:
                self._byhour = self.__construct_byset(start=dtstart.hour,
                                                      byxxx=byhour,
                                                      base=24)
            else:
                self._byhour = set(byhour)

            self._byhour = tuple(sorted(self._byhour))
            self._original_rule['byhour'] = self._byhour

        # byminute
        if byminute is None:
            if freq < MINUTELY:
                self._byminute = {dtstart.minute}
            else:
                self._byminute = None
        else:
            if isinstance(byminute, integer_types):
                byminute = (byminute,)

            if freq == MINUTELY:
                self._byminute = self.__construct_byset(start=dtstart.minute,
                                                        byxxx=byminute,
                                                        base=60)
            else:
                self._byminute = set(byminute)

            self._byminute = tuple(sorted(self._byminute))
            self._original_rule['byminute'] = self._byminute

        # bysecond
        if bysecond is None:
            if freq < SECONDLY:
                self._bysecond = ((dtstart.second,))
            else:
                self._bysecond = None
        else:
            if isinstance(bysecond, integer_types):
                bysecond = (bysecond,)

            self._bysecond = set(bysecond)

            if freq == SECONDLY:
                self._bysecond = self.__construct_byset(start=dtstart.second,
                                                        byxxx=bysecond,
                                                        base=60)
            else:
                self._bysecond = set(bysecond)

            self._bysecond = tuple(sorted(self._bysecond))
            self._original_rule['bysecond'] = self._bysecond

        if self._freq >= HOURLY:
            self._timeset = None
        else:
            self._timeset = []
            for hour in self._byhour:
                for minute in self._byminute:
                    for second in self._bysecond:
                        self._timeset.append(
                            datetime.time(hour, minute, second,
                                          tzinfo=self._tzinfo))
            self._timeset.sort()
            self._timeset = tuple(self._timeset)

    def __str__(self):
        """
        Output a string that would generate this RRULE if passed to rrulestr.
        This is mostly compatible with RFC5545, except for the
        dateutil-specific extension BYEASTER.
        """

        output = []
        h, m, s = [None] * 3
        if self._dtstart:
            output.append(self._dtstart.strftime('DTSTART:%Y%m%dT%H%M%S'))
            h, m, s = self._dtstart.timetuple()[3:6]

        parts = ['FREQ=' + FREQNAMES[self._freq]]
        if self._interval != 1:
            parts.append('INTERVAL=' + str(self._interval))

        if self._wkst:
            parts.append('WKST=' + repr(weekday(self._wkst))[0:2])

        if self._count is not None:
            parts.append('COUNT=' + str(self._count))

        if self._until:
            parts.append(self._until.strftime('UNTIL=%Y%m%dT%H%M%S'))

        if self._original_rule.get('byweekday') is not None:
            # The str() method on weekday objects doesn't generate
            # RFC5545-compliant strings, so we should modify that.
            original_rule = dict(self._original_rule)
            wday_strings = []
            for wday in original_rule['byweekday']:
                if wday.n:
                    wday_strings.append('{n:+d}{wday}'.format(
                        n=wday.n,
                        wday=repr(wday)[0:2]))
                else:
                    wday_strings.append(repr(wday))

            original_rule['byweekday'] = wday_strings
        else:
            original_rule = self._original_rule

        partfmt = '{name}={vals}'
        for name, key in [('BYSETPOS', 'bysetpos'),
                          ('BYMONTH', 'bymonth'),
                          ('BYMONTHDAY', 'bymonthday'),
                          ('BYYEARDAY', 'byyearday'),
                          ('BYWEEKNO', 'byweekno'),
                          ('BYDAY', 'byweekday'),
                          ('BYHOUR', 'byhour'),
                          ('BYMINUTE', 'byminute'),
                          ('BYSECOND', 'bysecond'),
                          ('BYEASTER', 'byeaster')]:
            value = original_rule.get(key)
            if value:
                parts.append(partfmt.format(name=name, vals=(','.join(str(v)
                                                             for v in value))))

        output.append('RRULE:' + ';'.join(parts))
        return '\n'.join(output)

    def replace(self, **kwargs):
        """Return new rrule with same attributes except for those attributes given new
           values by whichever keyword arguments are specified."""
        new_kwargs = {"interval": self._interval,
                      "count": self._count,
                      "dtstart": self._dtstart,
                      "freq": self._freq,
                      "until": self._until,
                      "wkst": self._wkst,
                      "cache": False if self._cache is None else True }
        new_kwargs.update(self._original_rule)
        new_kwargs.update(kwargs)
        return rrule(**new_kwargs)

    def _iter(self):
        year, month, day, hour, minute, second, weekday, yearday, _ = \
            self._dtstart.timetuple()

        # Some local variables to speed things up a bit
        freq = self._freq
        interval = self._interval
        wkst = self._wkst
        until = self._until
        bymonth = self._bymonth
        byweekno = self._byweekno
        byyearday = self._byyearday
        byweekday = self._byweekday
        byeaster = self._byeaster
        bymonthday = self._bymonthday
        bynmonthday = self._bynmonthday
        bysetpos = self._bysetpos
        byhour = self._byhour
        byminute = self._byminute
        bysecond = self._bysecond

        ii = _iterinfo(self)
        ii.rebuild(year, month)

        getdayset = {YEARLY: ii.ydayset,
                     MONTHLY: ii.mdayset,
                     WEEKLY: ii.wdayset,
                     DAILY: ii.ddayset,
                     HOURLY: ii.ddayset,
                     MINUTELY: ii.ddayset,
                     SECONDLY: ii.ddayset}[freq]

        if freq < HOURLY:
            timeset = self._timeset
        else:
            gettimeset = {HOURLY: ii.htimeset,
                          MINUTELY: ii.mtimeset,
                          SECONDLY: ii.stimeset}[freq]
            if ((freq >= HOURLY and
                 self._byhour and hour not in self._byhour) or
                (freq >= MINUTELY and
                 self._byminute and minute not in self._byminute) or
                (freq >= SECONDLY and
                 self._bysecond and second not in self._bysecond)):
                timeset = ()
            else:
                timeset = gettimeset(hour, minute, second)

        total = 0
        count = self._count
        while True:
            # Get dayset with the right frequency
            dayset, start, end = getdayset(year, month, day)

            # Do the "hard" work ;-)
            filtered = False
            for i in dayset[start:end]:
                if ((bymonth and ii.mmask[i] not in bymonth) or
                    (byweekno and not ii.wnomask[i]) or
                    (byweekday and ii.wdaymask[i] not in byweekday) or
                    (ii.nwdaymask and not ii.nwdaymask[i]) or
                    (byeaster and not ii.eastermask[i]) or
                    ((bymonthday or bynmonthday) and
                     ii.mdaymask[i] not in bymonthday and
                     ii.nmdaymask[i] not in bynmonthday) or
                    (byyearday and
                     ((i < ii.yearlen and i+1 not in byyearday and
                       -ii.yearlen+i not in byyearday) or
                      (i >= ii.yearlen and i+1-ii.yearlen not in byyearday and
                       -ii.nextyearlen+i-ii.yearlen not in byyearday)))):
                    dayset[i] = None
                    filtered = True

            # Output results
            if bysetpos and timeset:
                poslist = []
                for pos in bysetpos:
                    if pos < 0:
                        daypos, timepos = divmod(pos, len(timeset))
                    else:
                        daypos, timepos = divmod(pos-1, len(timeset))
                    try:
                        i = [x for x in dayset[start:end]
                             if x is not None][daypos]
                        time = timeset[timepos]
                    except IndexError:
                        pass
                    else:
                        date = datetime.date.fromordinal(ii.yearordinal+i)
                        res = datetime.datetime.combine(date, time)
                        if res not in poslist:
                            poslist.append(res)
                poslist.sort()
                for res in poslist:
                    if until and res > until:
                        self._len = total
                        return
                    elif res >= self._dtstart:
                        if count is not None:
                            count -= 1
                            if count < 0:
                                self._len = total
                                return
                        total += 1
                        yield res
            else:
                for i in dayset[start:end]:
                    if i is not None:
                        date = datetime.date.fromordinal(ii.yearordinal + i)
                        for time in timeset:
                            res = datetime.datetime.combine(date, time)
                            if until and res > until:
                                self._len = total
                                return
                            elif res >= self._dtstart:
                                if count is not None:
                                    count -= 1
                                    if count < 0:
                                        self._len = total
                                        return

                                total += 1
                                yield res

            # Handle frequency and interval
            fixday = False
            if freq == YEARLY:
                year += interval
                if year > datetime.MAXYEAR:
                    self._len = total
                    return
                ii.rebuild(year, month)
            elif freq == MONTHLY:
                month += interval
                if month > 12:
                    div, mod = divmod(month, 12)
                    month = mod
                    year += div
                    if month == 0:
                        month = 12
                        year -= 1
                    if year > datetime.MAXYEAR:
                        self._len = total
                        return
                ii.rebuild(year, month)
            elif freq == WEEKLY:
                if wkst > weekday:
                    day += -(weekday+1+(6-wkst))+self._interval*7
                else:
                    day += -(weekday-wkst)+self._interval*7
                weekday = wkst
                fixday = True
            elif freq == DAILY:
                day += interval
                fixday = True
            elif freq == HOURLY:
                if filtered:
                    # Jump to one iteration before next day
                    hour += ((23-hour)//interval)*interval

                if byhour:
                    ndays, hour = self.__mod_distance(value=hour,
                                                      byxxx=self._byhour,
                                                      base=24)
                else:
                    ndays, hour = divmod(hour+interval, 24)

                if ndays:
                    day += ndays
                    fixday = True

                timeset = gettimeset(hour, minute, second)
            elif freq == MINUTELY:
                if filtered:
                    # Jump to one iteration before next day
                    minute += ((1439-(hour*60+minute))//interval)*interval

                valid = False
                rep_rate = (24*60)
                for j in range(rep_rate // gcd(interval, rep_rate)):
                    if byminute:
                        nhours, minute = \
                            self.__mod_distance(value=minute,
                                                byxxx=self._byminute,
                                                base=60)
                    else:
                        nhours, minute = divmod(minute+interval, 60)

                    div, hour = divmod(hour+nhours, 24)
                    if div:
                        day += div
                        fixday = True
                        filtered = False

                    if not byhour or hour in byhour:
                        valid = True
                        break

                if not valid:
                    raise ValueError('Invalid combination of interval and ' +
                                     'byhour resulting in empty rule.')

                timeset = gettimeset(hour, minute, second)
            elif freq == SECONDLY:
                if filtered:
                    # Jump to one iteration before next day
                    second += (((86399 - (hour * 3600 + minute * 60 + second))
                                // interval) * interval)

                rep_rate = (24 * 3600)
                valid = False
                for j in range(0, rep_rate // gcd(interval, rep_rate)):
                    if bysecond:
                        nminutes, second = \
                            self.__mod_distance(value=second,
                                                byxxx=self._bysecond,
                                                base=60)
                    else:
                        nminutes, second = divmod(second+interval, 60)

                    div, minute = divmod(minute+nminutes, 60)
                    if div:
                        hour += div
                        div, hour = divmod(hour, 24)
                        if div:
                            day += div
                            fixday = True

                    if ((not byhour or hour in byhour) and
                            (not byminute or minute in byminute) and
                            (not bysecond or second in bysecond)):
                        valid = True
                        break

                if not valid:
                    raise ValueError('Invalid combination of interval, ' +
                                     'byhour and byminute resulting in empty' +
                                     ' rule.')

                timeset = gettimeset(hour, minute, second)

            if fixday and day > 28:
                daysinmonth = calendar.monthrange(year, month)[1]
                if day > daysinmonth:
                    while day > daysinmonth:
                        day -= daysinmonth
                        month += 1
                        if month == 13:
                            month = 1
                            year += 1
                            if year > datetime.MAXYEAR:
                                self._len = total
                                return
                        daysinmonth = calendar.monthrange(year, month)[1]
                    ii.rebuild(year, month)

    def __construct_byset(self, start, byxxx, base):
        """
        If a `BYXXX` sequence is passed to the constructor at the same level as
        `FREQ` (e.g. `FREQ=HOURLY,BYHOUR={2,4,7},INTERVAL=3`), there are some
        specifications which cannot be reached given some starting conditions.

        This occurs whenever the interval is not coprime with the base of a
        given unit and the difference between the starting position and the
        ending position is not coprime with the greatest common denominator
        between the interval and the base. For example, with a FREQ of hourly
        starting at 17:00 and an interval of 4, the only valid values for
        BYHOUR would be {21, 1, 5, 9, 13, 17}, because 4 and 24 are not
        coprime.

        :param start:
            Specifies the starting position.
        :param byxxx:
            An iterable containing the list of allowed values.
        :param base:
            The largest allowable value for the specified frequency (e.g.
            24 hours, 60 minutes).

        This does not preserve the type of the iterable, returning a set, since
        the values should be unique and the order is irrelevant, this will
        speed up later lookups.

        In the event of an empty set, raises a :exception:`ValueError`, as this
        results in an empty rrule.
        """

        cset = set()

        # Support a single byxxx value.
        if isinstance(byxxx, integer_types):
            byxxx = (byxxx, )

        for num in byxxx:
            i_gcd = gcd(self._interval, base)
            # Use divmod rather than % because we need to wrap negative nums.
            if i_gcd == 1 or divmod(num - start, i_gcd)[1] == 0:
                cset.add(num)

        if len(cset) == 0:
            raise ValueError("Invalid rrule byxxx generates an empty set.")

        return cset

    def __mod_distance(self, value, byxxx, base):
        """
        Calculates the next value in a sequence where the `FREQ` parameter is
        specified along with a `BYXXX` parameter at the same "level"
        (e.g. `HOURLY` specified with `BYHOUR`).

        :param value:
            The old value of the component.
        :param byxxx:
            The `BYXXX` set, which should have been generated by
            `rrule._construct_byset`, or something else which checks that a
            valid rule is present.
        :param base:
            The largest allowable value for the specified frequency (e.g.
            24 hours, 60 minutes).

        If a valid value is not found after `base` iterations (the maximum
        number before the sequence would start to repeat), this raises a
        :exception:`ValueError`, as no valid values were found.

        This returns a tuple of `divmod(n*interval, base)`, where `n` is the
        smallest number of `interval` repetitions until the next specified
        value in `byxxx` is found.
        """
        accumulator = 0
        for ii in range(1, base + 1):
            # Using divmod() over % to account for negative intervals
            div, value = divmod(value + self._interval, base)
            accumulator += div
            if value in byxxx:
                return (accumulator, value)


class _iterinfo(object):
    __slots__ = ["rrule", "lastyear", "lastmonth",
                 "yearlen", "nextyearlen", "yearordinal", "yearweekday",
                 "mmask", "mrange", "mdaymask", "nmdaymask",
                 "wdaymask", "wnomask", "nwdaymask", "eastermask"]

    def __init__(self, rrule):
        for attr in self.__slots__:
            setattr(self, attr, None)
        self.rrule = rrule

    def rebuild(self, year, month):
        # Every mask is 7 days longer to handle cross-year weekly periods.
        rr = self.rrule
        if year != self.lastyear:
            self.yearlen = 365 + calendar.isleap(year)
            self.nextyearlen = 365 + calendar.isleap(year + 1)
            firstyday = datetime.date(year, 1, 1)
            self.yearordinal = firstyday.toordinal()
            self.yearweekday = firstyday.weekday()

            wday = datetime.date(year, 1, 1).weekday()
            if self.yearlen == 365:
                self.mmask = M365MASK
                self.mdaymask = MDAY365MASK
                self.nmdaymask = NMDAY365MASK
                self.wdaymask = WDAYMASK[wday:]
                self.mrange = M365RANGE
            else:
                self.mmask = M366MASK
                self.mdaymask = MDAY366MASK
                self.nmdaymask = NMDAY366MASK
                self.wdaymask = WDAYMASK[wday:]
                self.mrange = M366RANGE

            if not rr._byweekno:
                self.wnomask = None
            else:
                self.wnomask = [0]*(self.yearlen+7)
                # no1wkst = firstwkst = self.wdaymask.index(rr._wkst)
                no1wkst = firstwkst = (7-self.yearweekday+rr._wkst) % 7
                if no1wkst >= 4:
                    no1wkst = 0
                    # Number of days in the year, plus the days we got
                    # from last year.
                    wyearlen = self.yearlen+(self.yearweekday-rr._wkst) % 7
                else:
                    # Number of days in the year, minus the days we
                    # left in last year.
                    wyearlen = self.yearlen-no1wkst
                div, mod = divmod(wyearlen, 7)
                numweeks = div+mod//4
                for n in rr._byweekno:
                    if n < 0:
                        n += numweeks+1
                    if not (0 < n <= numweeks):
                        continue
                    if n > 1:
                        i = no1wkst+(n-1)*7
                        if no1wkst != firstwkst:
                            i -= 7-firstwkst
                    else:
                        i = no1wkst
                    for j in range(7):
                        self.wnomask[i] = 1
                        i += 1
                        if self.wdaymask[i] == rr._wkst:
                            break
                if 1 in rr._byweekno:
                    # Check week number 1 of next year as well
                    # TODO: Check -numweeks for next year.
                    i = no1wkst+numweeks*7
                    if no1wkst != firstwkst:
                        i -= 7-firstwkst
                    if i < self.yearlen:
                        # If week starts in next year, we
                        # don't care about it.
                        for j in range(7):
                            self.wnomask[i] = 1
                            i += 1
                            if self.wdaymask[i] == rr._wkst:
                                break
                if no1wkst:
                    # Check last week number of last year as
                    # well. If no1wkst is 0, either the year
                    # started on week start, or week number 1
                    # got days from last year, so there are no
                    # days from last year's last week number in
                    # this year.
                    if -1 not in rr._byweekno:
                        lyearweekday = datetime.date(year-1, 1, 1).weekday()
                        lno1wkst = (7-lyearweekday+rr._wkst) % 7
                        lyearlen = 365+calendar.isleap(year-1)
                        if lno1wkst >= 4:
                            lno1wkst = 0
                            lnumweeks = 52+(lyearlen +
                                            (lyearweekday-rr._wkst) % 7) % 7//4
                        else:
                            lnumweeks = 52+(self.yearlen-no1wkst) % 7//4
                    else:
                        lnumweeks = -1
                    if lnumweeks in rr._byweekno:
                        for i in range(no1wkst):
                            self.wnomask[i] = 1

        if (rr._bynweekday and (month != self.lastmonth or
                                year != self.lastyear)):
            ranges = []
            if rr._freq == YEARLY:
                if rr._bymonth:
                    for month in rr._bymonth:
                        ranges.append(self.mrange[month-1:month+1])
                else:
                    ranges = [(0, self.yearlen)]
            elif rr._freq == MONTHLY:
                ranges = [self.mrange[month-1:month+1]]
            if ranges:
                # Weekly frequency won't get here, so we may not
                # care about cross-year weekly periods.
                self.nwdaymask = [0]*self.yearlen
                for first, last in ranges:
                    last -= 1
                    for wday, n in rr._bynweekday:
                        if n < 0:
                            i = last+(n+1)*7
                            i -= (self.wdaymask[i]-wday) % 7
                        else:
                            i = first+(n-1)*7
                            i += (7-self.wdaymask[i]+wday) % 7
                        if first <= i <= last:
                            self.nwdaymask[i] = 1

        if rr._byeaster:
            self.eastermask = [0]*(self.yearlen+7)
            eyday = easter.easter(year).toordinal()-self.yearordinal
            for offset in rr._byeaster:
                self.eastermask[eyday+offset] = 1

        self.lastyear = year
        self.lastmonth = month

    def ydayset(self, year, month, day):
        return list(range(self.yearlen)), 0, self.yearlen

    def mdayset(self, year, month, day):
        dset = [None]*self.yearlen
        start, end = self.mrange[month-1:month+1]
        for i in range(start, end):
            dset[i] = i
        return dset, start, end

    def wdayset(self, year, month, day):
        # We need to handle cross-year weeks here.
        dset = [None]*(self.yearlen+7)
        i = datetime.date(year, month, day).toordinal()-self.yearordinal
        start = i
        for j in range(7):
            dset[i] = i
            i += 1
            # if (not (0 <= i < self.yearlen) or
            #    self.wdaymask[i] == self.rrule._wkst):
            # This will cross the year boundary, if necessary.
            if self.wdaymask[i] == self.rrule._wkst:
                break
        return dset, start, i

    def ddayset(self, year, month, day):
        dset = [None] * self.yearlen
        i = datetime.date(year, month, day).toordinal() - self.yearordinal
        dset[i] = i
        return dset, i, i + 1

    def htimeset(self, hour, minute, second):
        tset = []
        rr = self.rrule
        for minute in rr._byminute:
            for second in rr._bysecond:
                tset.append(datetime.time(hour, minute, second,
                                          tzinfo=rr._tzinfo))
        tset.sort()
        return tset

    def mtimeset(self, hour, minute, second):
        tset = []
        rr = self.rrule
        for second in rr._bysecond:
            tset.append(datetime.time(hour, minute, second, tzinfo=rr._tzinfo))
        tset.sort()
        return tset

    def stimeset(self, hour, minute, second):
        return (datetime.time(hour, minute, second,
                tzinfo=self.rrule._tzinfo),)


class rruleset(rrulebase):
    """ The rruleset type allows more complex recurrence setups, mixing
    multiple rules, dates, exclusion rules, and exclusion dates. The type
    constructor takes the following keyword arguments:

    :param cache: If True, caching of results will be enabled, improving
                  performance of multiple queries considerably. """

    class _genitem(object):
        def __init__(self, genlist, gen):
            try:
                self.dt = advance_iterator(gen)
                genlist.append(self)
            except StopIteration:
                pass
            self.genlist = genlist
            self.gen = gen

        def __next__(self):
            try:
                self.dt = advance_iterator(self.gen)
            except StopIteration:
                if self.genlist[0] is self:
                    heapq.heappop(self.genlist)
                else:
                    self.genlist.remove(self)
                    heapq.heapify(self.genlist)

        next = __next__

        def __lt__(self, other):
            return self.dt < other.dt

        def __gt__(self, other):
            return self.dt > other.dt

        def __eq__(self, other):
            return self.dt == other.dt

        def __ne__(self, other):
            return self.dt != other.dt

    def __init__(self, cache=False):
        super(rruleset, self).__init__(cache)
        self._rrule = []
        self._rdate = []
        self._exrule = []
        self._exdate = []

    @_invalidates_cache
    def rrule(self, rrule):
        """ Include the given :py:class:`rrule` instance in the recurrence set
            generation. """
        self._rrule.append(rrule)

    @_invalidates_cache
    def rdate(self, rdate):
        """ Include the given :py:class:`datetime` instance in the recurrence
            set generation. """
        self._rdate.append(rdate)

    @_invalidates_cache
    def exrule(self, exrule):
        """ Include the given rrule instance in the recurrence set exclusion
            list. Dates which are part of the given recurrence rules will not
            be generated, even if some inclusive rrule or rdate matches them.
        """
        self._exrule.append(exrule)

    @_invalidates_cache
    def exdate(self, exdate):
        """ Include the given datetime instance in the recurrence set
            exclusion list. Dates included that way will not be generated,
            even if some inclusive rrule or rdate matches them. """
        self._exdate.append(exdate)

    def _iter(self):
        rlist = []
        self._rdate.sort()
        self._genitem(rlist, iter(self._rdate))
        for gen in [iter(x) for x in self._rrule]:
            self._genitem(rlist, gen)
        exlist = []
        self._exdate.sort()
        self._genitem(exlist, iter(self._exdate))
        for gen in [iter(x) for x in self._exrule]:
            self._genitem(exlist, gen)
        lastdt = None
        total = 0
        heapq.heapify(rlist)
        heapq.heapify(exlist)
        while rlist:
            ritem = rlist[0]
            if not lastdt or lastdt != ritem.dt:
                while exlist and exlist[0] < ritem:
                    exitem = exlist[0]
                    advance_iterator(exitem)
                    if exlist and exlist[0] is exitem:
                        heapq.heapreplace(exlist, exitem)
                if not exlist or ritem != exlist[0]:
                    total += 1
                    yield ritem.dt
                lastdt = ritem.dt
            advance_iterator(ritem)
            if rlist and rlist[0] is ritem:
                heapq.heapreplace(rlist, ritem)
        self._len = total


class _rrulestr(object):
    """ Parses a string representation of a recurrence rule or set of
    recurrence rules.

    :param s:
        Required, a string defining one or more recurrence rules.

    :param dtstart:
        If given, used as the default recurrence start if not specified in the
        rule string.

    :param cache:
        If set ``True`` caching of results will be enabled, improving
        performance of multiple queries considerably.

    :param unfold:
        If set ``True`` indicates that a rule string is split over more
        than one line and should be joined before processing.

    :param forceset:
        If set ``True`` forces a :class:`dateutil.rrule.rruleset` to
        be returned.

    :param compatible:
        If set ``True`` forces ``unfold`` and ``forceset`` to be ``True``.

    :param ignoretz:
        If set ``True``, time zones in parsed strings are ignored and a naive
        :class:`datetime.datetime` object is returned.

    :param tzids:
        If given, a callable or mapping used to retrieve a
        :class:`datetime.tzinfo` from a string representation.
        Defaults to :func:`dateutil.tz.gettz`.

    :param tzinfos:
        Additional time zone names / aliases which may be present in a string
        representation.  See :func:`dateutil.parser.parse` for more
        information.

    :return:
        Returns a :class:`dateutil.rrule.rruleset` or
        :class:`dateutil.rrule.rrule`
    """

    _freq_map = {"YEARLY": YEARLY,
                 "MONTHLY": MONTHLY,
                 "WEEKLY": WEEKLY,
                 "DAILY": DAILY,
                 "HOURLY": HOURLY,
                 "MINUTELY": MINUTELY,
                 "SECONDLY": SECONDLY}

    _weekday_map = {"MO": 0, "TU": 1, "WE": 2, "TH": 3,
                    "FR": 4, "SA": 5, "SU": 6}

    def _handle_int(self, rrkwargs, name, value, **kwargs):
        rrkwargs[name.lower()] = int(value)

    def _handle_int_list(self, rrkwargs, name, value, **kwargs):
        rrkwargs[name.lower()] = [int(x) for x in value.split(',')]

    _handle_INTERVAL = _handle_int
    _handle_COUNT = _handle_int
    _handle_BYSETPOS = _handle_int_list
    _handle_BYMONTH = _handle_int_list
    _handle_BYMONTHDAY = _handle_int_list
    _handle_BYYEARDAY = _handle_int_list
    _handle_BYEASTER = _handle_int_list
    _handle_BYWEEKNO = _handle_int_list
    _handle_BYHOUR = _handle_int_list
    _handle_BYMINUTE = _handle_int_list
    _handle_BYSECOND = _handle_int_list

    def _handle_FREQ(self, rrkwargs, name, value, **kwargs):
        rrkwargs["freq"] = self._freq_map[value]

    def _handle_UNTIL(self, rrkwargs, name, value, **kwargs):
        global parser
        if not parser:
            from dateutil import parser
        try:
            rrkwargs["until"] = parser.parse(value,
                                             ignoretz=kwargs.get("ignoretz"),
                                             tzinfos=kwargs.get("tzinfos"))
        except ValueError:
            raise ValueError("invalid until date")

    def _handle_WKST(self, rrkwargs, name, value, **kwargs):
        rrkwargs["wkst"] = self._weekday_map[value]

    def _handle_BYWEEKDAY(self, rrkwargs, name, value, **kwargs):
        """
        Two ways to specify this: +1MO or MO(+1)
        """
        l = []
        for wday in value.split(','):
            if '(' in wday:
                # If it's of the form TH(+1), etc.
                splt = wday.split('(')
                w = splt[0]
                n = int(splt[1][:-1])
            elif len(wday):
                # If it's of the form +1MO
                for i in range(len(wday)):
                    if wday[i] not in '+-0123456789':
                        break
                n = wday[:i] or None
                w = wday[i:]
                if n:
                    n = int(n)
            else:
                raise ValueError("Invalid (empty) BYDAY specification.")

            l.append(weekdays[self._weekday_map[w]](n))
        rrkwargs["byweekday"] = l

    _handle_BYDAY = _handle_BYWEEKDAY

    def _parse_rfc_rrule(self, line,
                         dtstart=None,
                         cache=False,
                         ignoretz=False,
                         tzinfos=None):
        if line.find(':') != -1:
            name, value = line.split(':')
            if name != "RRULE":
                raise ValueError("unknown parameter name")
        else:
            value = line
        rrkwargs = {}
        for pair in value.split(';'):
            name, value = pair.split('=')
            name = name.upper()
            value = value.upper()
            try:
                getattr(self, "_handle_"+name)(rrkwargs, name, value,
                                               ignoretz=ignoretz,
                                               tzinfos=tzinfos)
            except AttributeError:
                raise ValueError("unknown parameter '%s'" % name)
            except (KeyError, ValueError):
                raise ValueError("invalid '%s': %s" % (name, value))
        return rrule(dtstart=dtstart, cache=cache, **rrkwargs)

    def _parse_date_value(self, date_value, parms, rule_tzids,
                          ignoretz, tzids, tzinfos):
        global parser
        if not parser:
            from dateutil import parser

        datevals = []
        value_found = False
        TZID = None

        for parm in parms:
            if parm.startswith("TZID="):
                try:
                    tzkey = rule_tzids[parm.split('TZID=')[-1]]
                except KeyError:
                    continue
                if tzids is None:
                    from . import tz
                    tzlookup = tz.gettz
                elif callable(tzids):
                    tzlookup = tzids
                else:
                    tzlookup = getattr(tzids, 'get', None)
                    if tzlookup is None:
                        msg = ('tzids must be a callable, mapping, or None, '
                               'not %s' % tzids)
                        raise ValueError(msg)

                TZID = tzlookup(tzkey)
                continue

            # RFC 5445 3.8.2.4: The VALUE parameter is optional, but may be found
            # only once.
            if parm not in {"VALUE=DATE-TIME", "VALUE=DATE"}:
                raise ValueError("unsupported parm: " + parm)
            else:
                if value_found:
                    msg = ("Duplicate value parameter found in: " + parm)
                    raise ValueError(msg)
                value_found = True

        for datestr in date_value.split(','):
            date = parser.parse(datestr, ignoretz=ignoretz, tzinfos=tzinfos)
            if TZID is not None:
                if date.tzinfo is None:
                    date = date.replace(tzinfo=TZID)
                else:
                    raise ValueError('DTSTART/EXDATE specifies multiple timezone')
            datevals.append(date)

        return datevals

    def _parse_rfc(self, s,
                   dtstart=None,
                   cache=False,
                   unfold=False,
                   forceset=False,
                   compatible=False,
                   ignoretz=False,
                   tzids=None,
                   tzinfos=None):
        global parser
        if compatible:
            forceset = True
            unfold = True

        TZID_NAMES = dict(map(
            lambda x: (x.upper(), x),
            re.findall('TZID=(?P<name>[^:]+):', s)
        ))
        s = s.upper()
        if not s.strip():
            raise ValueError("empty string")
        if unfold:
            lines = s.splitlines()
            i = 0
            while i < len(lines):
                line = lines[i].rstrip()
                if not line:
                    del lines[i]
                elif i > 0 and line[0] == " ":
                    lines[i-1] += line[1:]
                    del lines[i]
                else:
                    i += 1
        else:
            lines = s.split()
        if (not forceset and len(lines) == 1 and (s.find(':') == -1 or
                                                  s.startswith('RRULE:'))):
            return self._parse_rfc_rrule(lines[0], cache=cache,
                                         dtstart=dtstart, ignoretz=ignoretz,
                                         tzinfos=tzinfos)
        else:
            rrulevals = []
            rdatevals = []
            exrulevals = []
            exdatevals = []
            for line in lines:
                if not line:
                    continue
                if line.find(':') == -1:
                    name = "RRULE"
                    value = line
                else:
                    name, value = line.split(':', 1)
                parms = name.split(';')
                if not parms:
                    raise ValueError("empty property name")
                name = parms[0]
                parms = parms[1:]
                if name == "RRULE":
                    for parm in parms:
                        raise ValueError("unsupported RRULE parm: "+parm)
                    rrulevals.append(value)
                elif name == "RDATE":
                    for parm in parms:
                        if parm != "VALUE=DATE-TIME":
                            raise ValueError("unsupported RDATE parm: "+parm)
                    rdatevals.append(value)
                elif name == "EXRULE":
                    for parm in parms:
                        raise ValueError("unsupported EXRULE parm: "+parm)
                    exrulevals.append(value)
                elif name == "EXDATE":
                    exdatevals.extend(
                        self._parse_date_value(value, parms,
                                               TZID_NAMES, ignoretz,
                                               tzids, tzinfos)
                    )
                elif name == "DTSTART":
                    dtvals = self._parse_date_value(value, parms, TZID_NAMES,
                                                    ignoretz, tzids, tzinfos)
                    if len(dtvals) != 1:
                        raise ValueError("Multiple DTSTART values specified:" +
                                         value)
                    dtstart = dtvals[0]
                else:
                    raise ValueError("unsupported property: "+name)
            if (forceset or len(rrulevals) > 1 or rdatevals
                    or exrulevals or exdatevals):
                if not parser and (rdatevals or exdatevals):
                    from dateutil import parser
                rset = rruleset(cache=cache)
                for value in rrulevals:
                    rset.rrule(self._parse_rfc_rrule(value, dtstart=dtstart,
                                                     ignoretz=ignoretz,
                                                     tzinfos=tzinfos))
                for value in rdatevals:
                    for datestr in value.split(','):
                        rset.rdate(parser.parse(datestr,
                                                ignoretz=ignoretz,
                                                tzinfos=tzinfos))
                for value in exrulevals:
                    rset.exrule(self._parse_rfc_rrule(value, dtstart=dtstart,
                                                      ignoretz=ignoretz,
                                                      tzinfos=tzinfos))
                for value in exdatevals:
                    rset.exdate(value)
                if compatible and dtstart:
                    rset.rdate(dtstart)
                return rset
            else:
                return self._parse_rfc_rrule(rrulevals[0],
                                             dtstart=dtstart,
                                             cache=cache,
                                             ignoretz=ignoretz,
                                             tzinfos=tzinfos)

    def __call__(self, s, **kwargs):
        return self._parse_rfc(s, **kwargs)


rrulestr = _rrulestr()

# vim:ts=4:sw=4:et
```
