## Supplementary software v0.2.1 for "Virtual control arms for paediatric myopia trials: external validation of axial-elongation models": __init__.py

```
# -*- coding: utf-8 -*-
from .tz import *
from .tz import __doc__

__all__ = ["tzutc", "tzoffset", "tzlocal", "tzfile", "tzrange",
           "tzstr", "tzical", "tzwin", "tzwinlocal", "gettz",
           "enfold", "datetime_ambiguous", "datetime_exists",
           "resolve_imaginary", "UTC", "DeprecatedTzFormatWarning"]


class DeprecatedTzFormatWarning(Warning):
    """Warning raised when time zones are parsed from deprecated formats."""
```
