## Supplementary software v0.2.1 for "Virtual control arms for paediatric myopia trials: external validation of axial-elongation models": _common.py

```
from six import PY2

from functools import wraps

from datetime import datetime, timedelta, tzinfo


ZERO = timedelta(0)

__all__ = ['tzname_in_python2', 'enfold']


def tzname_in_python2(namefunc):
    """Change unicode output into bytestrings in Python 2

    tzname() API changed in Python 3. It used to return bytes, but was changed
    to unicode strings
    """
    if PY2:
        @wraps(namefunc)
        def adjust_encoding(*args, **kwargs):
            name = namefunc(*args, **kwargs)
            if name is not None:
                name = name.encode()

            return name

        return adjust_encoding
    else:
        return namefunc


# The following is adapted from Alexander Belopolsky's tz library
# https://github.com/abalkin/tz
if hasattr(datetime, 'fold'):
    # This is the pre-python 3.6 fold situation
    def enfold(dt, fold=1):
        """
        Provides a unified interface for assigning the ``fold`` attribute to
        datetimes both before and after the implementation of PEP-495.

        :param fold:
            The value for the ``fold`` attribute in the returned datetime. This
            should be either 0 or 1.

        :return:
            Returns an object for which ``getattr(dt, 'fold', 0)`` returns
            ``fold`` for all versions of Python. In versions prior to
            Python 3.6, this is a ``_DatetimeWithFold`` object, which is a
            subclass of :py:class:`datetime.datetime` with the ``fold``
            attribute added, if ``fold`` is 1.

        .. versionadded:: 2.6.0
        """
        return dt.replace(fold=fold)

else:
    class _DatetimeWithFold(datetime):
        """
        This is a class designed to provide a PEP 495-compliant interface for
        Python versions before 3.6. It is used only for dates in a fold, so
        the ``fold`` attribute is fixed at ``1``.

        .. versionadded:: 2.6.0
        """
        __slots__ = ()

        def replace(self, *args, **kwargs):
            """
            Return a datetime with the same attributes, except for those
            attributes given new values by whichever keyword arguments are
            specified. Note that tzinfo=None can be specified to create a naive
            datetime from an aware datetime with no conversion of date and time
            data.

            This is reimplemented in ``_DatetimeWithFold`` because pypy3 will
            return a ``datetime.datetime`` even if ``fold`` is unchanged.
            """
            argnames = (
                'year', 'month', 'day', 'hour', 'minute', 'second',
                'microsecond', 'tzinfo'
            )

            for arg, argname in zip(args, argnames):
                if argname in kwargs:
                    raise TypeError('Duplicate argument: {}'.format(argname))

                kwargs[argname] = arg

            for argname in argnames:
                if argname not in kwargs:
                    kwargs[argname] = getattr(self, argname)

            dt_class = self.__class__ if kwargs.get('fold', 1) else datetime

            return dt_class(**kwargs)

        @property
        def fold(self):
            return 1

    def enfold(dt, fold=1):
        """
        Provides a unified interface for assigning the ``fold`` attribute to
        datetimes both before and after the implementation of PEP-495.

        :param fold:
            The value for the ``fold`` attribute in the returned datetime. This
            should be either 0 or 1.

        :return:
            Returns an object for which ``getattr(dt, 'fold', 0)`` returns
            ``fold`` for all versions of Python. In versions prior to
            Python 3.6, this is a ``_DatetimeWithFold`` object, which is a
            subclass of :py:class:`datetime.datetime` with the ``fold``
            attribute added, if ``fold`` is 1.

        .. versionadded:: 2.6.0
        """
        if getattr(dt, 'fold', 0) == fold:
            return dt

        args = dt.timetuple()[:6]
        args += (dt.microsecond, dt.tzinfo)

        if fold:
            return _DatetimeWithFold(*args)
        else:
            return datetime(*args)


def _validate_fromutc_inputs(f):
    """
    The CPython version of ``fromutc`` checks that the input is a ``datetime``
    object and that ``self`` is attached as its ``tzinfo``.
    """
    @wraps(f)
    def fromutc(self, dt):
        if not isinstance(dt, datetime):
            raise TypeError("fromutc() requires a datetime argument")
        if dt.tzinfo is not self:
            raise ValueError("dt.tzinfo is not self")

        return f(self, dt)

    return fromutc


class _tzinfo(tzinfo):
    """
    Base class for all ``dateutil`` ``tzinfo`` objects.
    """

    def is_ambiguous(self, dt):
        """
        Whether or not the "wall time" of a given datetime is ambiguous in this
        zone.

        :param dt:
            A :py:class:`datetime.datetime`, naive or time zone aware.


        :return:
            Returns ``True`` if ambiguous, ``False`` otherwise.

        .. versionadded:: 2.6.0
        """

        dt = dt.replace(tzinfo=self)

        wall_0 = enfold(dt, fold=0)
        wall_1 = enfold(dt, fold=1)

        same_offset = wall_0.utcoffset() == wall_1.utcoffset()
        same_dt = wall_0.replace(tzinfo=None) == wall_1.replace(tzinfo=None)

        return same_dt and not same_offset

    def _fold_status(self, dt_utc, dt_wall):
        """
        Determine the fold status of a "wall" datetime, given a representation
        of the same datetime as a (naive) UTC datetime. This is calculated based
        on the assumption that ``dt.utcoffset() - dt.dst()`` is constant for all
        datetimes, and that this offset is the actual number of hours separating
        ``dt_utc`` and ``dt_wall``.

        :param dt_utc:
            Representation of the datetime as UTC

        :param dt_wall:
            Representation of the datetime as "wall time". This parameter must
            either have a `fold` attribute or have a fold-naive
            :class:`datetime.tzinfo` attached, otherwise the calculation may
            fail.
        """
        if self.is_ambiguous(dt_wall):
            delta_wall = dt_wall - dt_utc
            _fold = int(delta_wall == (dt_utc.utcoffset() - dt_utc.dst()))
        else:
            _fold = 0

        return _fold

    def _fold(self, dt):
        return getattr(dt, 'fold', 0)

    def _fromutc(self, dt):
        """
        Given a timezone-aware datetime in a given timezone, calculates a
        timezone-aware datetime in a new timezone.

        Since this is the one time that we *know* we have an unambiguous
        datetime object, we take this opportunity to determine whether the
        datetime is ambiguous and in a "fold" state (e.g. if it's the first
        occurrence, chronologically, of the ambiguous datetime).

        :param dt:
            A timezone-aware :class:`datetime.datetime` object.
        """

        # Re-implement the algorithm from Python's datetime.py
        dtoff = dt.utcoffset()
        if dtoff is None:
            raise ValueError("fromutc() requires a non-None utcoffset() "
                             "result")

        # The original datetime.py code assumes that `dst()` defaults to
        # zero during ambiguous times. PEP 495 inverts this presumption, so
        # for pre-PEP 495 versions of python, we need to tweak the algorithm.
        dtdst = dt.dst()
        if dtdst is None:
            raise ValueError("fromutc() requires a non-None dst() result")
        delta = dtoff - dtdst

        dt += delta
        # Set fold=1 so we can default to being in the fold for
        # ambiguous dates.
        dtdst = enfold(dt, fold=1).dst()
        if dtdst is None:
            raise ValueError("fromutc(): dt.dst gave inconsistent "
                             "results; cannot convert")
        return dt + dtdst

    @_validate_fromutc_inputs
    def fromutc(self, dt):
        """
        Given a timezone-aware datetime in a given timezone, calculates a
        timezone-aware datetime in a new timezone.

        Since this is the one time that we *know* we have an unambiguous
        datetime object, we take this opportunity to determine whether the
        datetime is ambiguous and in a "fold" state (e.g. if it's the first
        occurrence, chronologically, of the ambiguous datetime).

        :param dt:
            A timezone-aware :class:`datetime.datetime` object.
        """
        dt_wall = self._fromutc(dt)

        # Calculate the fold status given the two datetimes.
        _fold = self._fold_status(dt, dt_wall)

        # Set the default fold value for ambiguous dates
        return enfold(dt_wall, fold=_fold)


class tzrangebase(_tzinfo):
    """
    This is an abstract base class for time zones represented by an annual
    transition into and out of DST. Child classes should implement the following
    methods:

        * ``__init__(self, *args, **kwargs)``
        * ``transitions(self, year)`` - this is expected to return a tuple of
          datetimes representing the DST on and off transitions in standard
          time.

    A fully initialized ``tzrangebase`` subclass should also provide the
    following attributes:
        * ``hasdst``: Boolean whether or not the zone uses DST.
        * ``_dst_offset`` / ``_std_offset``: :class:`datetime.timedelta` objects
          representing the respective UTC offsets.
        * ``_dst_abbr`` / ``_std_abbr``: Strings representing the timezone short
          abbreviations in DST and STD, respectively.
        * ``_hasdst``: Whether or not the zone has DST.

    .. versionadded:: 2.6.0
    """
    def __init__(self):
        raise NotImplementedError('tzrangebase is an abstract base class')

    def utcoffset(self, dt):
        isdst = self._isdst(dt)

        if isdst is None:
            return None
        elif isdst:
            return self._dst_offset
        else:
            return self._std_offset

    def dst(self, dt):
        isdst = self._isdst(dt)

        if isdst is None:
            return None
        elif isdst:
            return self._dst_base_offset
        else:
            return ZERO

    @tzname_in_python2
    def tzname(self, dt):
        if self._isdst(dt):
            return self._dst_abbr
        else:
            return self._std_abbr

    def fromutc(self, dt):
        """ Given a datetime in UTC, return local time """
        if not isinstance(dt, datetime):
            raise TypeError("fromutc() requires a datetime argument")

        if dt.tzinfo is not self:
            raise ValueError("dt.tzinfo is not self")

        # Get transitions - if there are none, fixed offset
        transitions = self.transitions(dt.year)
        if transitions is None:
            return dt + self.utcoffset(dt)

        # Get the transition times in UTC
        dston, dstoff = transitions

        dston -= self._std_offset
        dstoff -= self._std_offset

        utc_transitions = (dston, dstoff)
        dt_utc = dt.replace(tzinfo=None)

        isdst = self._naive_isdst(dt_utc, utc_transitions)

        if isdst:
            dt_wall = dt + self._dst_offset
        else:
            dt_wall = dt + self._std_offset

        _fold = int(not isdst and self.is_ambiguous(dt_wall))

        return enfold(dt_wall, fold=_fold)

    def is_ambiguous(self, dt):
        """
        Whether or not the "wall time" of a given datetime is ambiguous in this
        zone.

        :param dt:
            A :py:class:`datetime.datetime`, naive or time zone aware.


        :return:
            Returns ``True`` if ambiguous, ``False`` otherwise.

        .. versionadded:: 2.6.0
        """
        if not self.hasdst:
            return False

        start, end = self.transitions(dt.year)

        dt = dt.replace(tzinfo=None)
        return (end <= dt < end + self._dst_base_offset)

    def _isdst(self, dt):
        if not self.hasdst:
            return False
        elif dt is None:
            return None

        transitions = self.transitions(dt.year)

        if transitions is None:
            return False

        dt = dt.replace(tzinfo=None)

        isdst = self._naive_isdst(dt, transitions)

        # Handle ambiguous dates
        if not isdst and self.is_ambiguous(dt):
            return not self._fold(dt)
        else:
            return isdst

    def _naive_isdst(self, dt, transitions):
        dston, dstoff = transitions

        dt = dt.replace(tzinfo=None)

        if dston < dstoff:
            isdst = dston <= dt < dstoff
        else:
            isdst = not dstoff <= dt < dston

        return isdst

    @property
    def _dst_base_offset(self):
        return self._dst_offset - self._std_offset

    __hash__ = None

    def __ne__(self, other):
        return not (self == other)

    def __repr__(self):
        return "%s(...)" % self.__class__.__name__

    __reduce__ = object.__reduce__
```
