## Supplementary software v0.2.1 for "Virtual control arms for paediatric myopia trials: external validation of axial-elongation models": _factories.py

```
from datetime import timedelta
import weakref
from collections import OrderedDict

from six.moves import _thread


class _TzSingleton(type):
    def __init__(cls, *args, **kwargs):
        cls.__instance = None
        super(_TzSingleton, cls).__init__(*args, **kwargs)

    def __call__(cls):
        if cls.__instance is None:
            cls.__instance = super(_TzSingleton, cls).__call__()
        return cls.__instance


class _TzFactory(type):
    def instance(cls, *args, **kwargs):
        """Alternate constructor that returns a fresh instance"""
        return type.__call__(cls, *args, **kwargs)


class _TzOffsetFactory(_TzFactory):
    def __init__(cls, *args, **kwargs):
        cls.__instances = weakref.WeakValueDictionary()
        cls.__strong_cache = OrderedDict()
        cls.__strong_cache_size = 8

        cls._cache_lock = _thread.allocate_lock()

    def __call__(cls, name, offset):
        if isinstance(offset, timedelta):
            key = (name, offset.total_seconds())
        else:
            key = (name, offset)

        instance = cls.__instances.get(key, None)
        if instance is None:
            instance = cls.__instances.setdefault(key,
                                                  cls.instance(name, offset))

        # This lock may not be necessary in Python 3. See GH issue #901
        with cls._cache_lock:
            cls.__strong_cache[key] = cls.__strong_cache.pop(key, instance)

            # Remove an item if the strong cache is overpopulated
            if len(cls.__strong_cache) > cls.__strong_cache_size:
                cls.__strong_cache.popitem(last=False)

        return instance


class _TzStrFactory(_TzFactory):
    def __init__(cls, *args, **kwargs):
        cls.__instances = weakref.WeakValueDictionary()
        cls.__strong_cache = OrderedDict()
        cls.__strong_cache_size = 8

        cls.__cache_lock = _thread.allocate_lock()

    def __call__(cls, s, posix_offset=False):
        key = (s, posix_offset)
        instance = cls.__instances.get(key, None)

        if instance is None:
            instance = cls.__instances.setdefault(key,
                cls.instance(s, posix_offset))

        # This lock may not be necessary in Python 3. See GH issue #901
        with cls.__cache_lock:
            cls.__strong_cache[key] = cls.__strong_cache.pop(key, instance)

            # Remove an item if the strong cache is overpopulated
            if len(cls.__strong_cache) > cls.__strong_cache_size:
                cls.__strong_cache.popitem(last=False)

        return instance
```
