## Supplementary software v0.2.1 for "Virtual control arms for paediatric myopia trials: external validation of axial-elongation models": tz.py

```
# -*- coding: utf-8 -*-
"""
This module offers timezone implementations subclassing the abstract
:py:class:`datetime.tzinfo` type. There are classes to handle tzfile format
files (usually are in :file:`/etc/localtime`, :file:`/usr/share/zoneinfo`,
etc), TZ environment string (in all known formats), given ranges (with help
from relative deltas), local machine timezone, fixed offset timezone, and UTC
timezone.
"""
import datetime
import struct
import time
import sys
import os
import bisect
import weakref
from collections import OrderedDict

import six
from six import string_types
from six.moves import _thread
from ._common import tzname_in_python2, _tzinfo
from ._common import tzrangebase, enfold
from ._common import _validate_fromutc_inputs

from ._factories import _TzSingleton, _TzOffsetFactory
from ._factories import _TzStrFactory
try:
    from .win import tzwin, tzwinlocal
except ImportError:
    tzwin = tzwinlocal = None

# For warning about rounding tzinfo
from warnings import warn

ZERO = datetime.timedelta(0)
EPOCH = datetime.datetime(1970, 1, 1, 0, 0)
EPOCHORDINAL = EPOCH.toordinal()


@six.add_metaclass(_TzSingleton)
class tzutc(datetime.tzinfo):
    """
    This is a tzinfo object that represents the UTC time zone.

    **Examples:**

    .. doctest::

        >>> from datetime import *
        >>> from dateutil.tz import *

        >>> datetime.now()
        datetime.datetime(2003, 9, 27, 9, 40, 1, 521290)

        >>> datetime.now(tzutc())
        datetime.datetime(2003, 9, 27, 12, 40, 12, 156379, tzinfo=tzutc())

        >>> datetime.now(tzutc()).tzname()
        'UTC'

    .. versionchanged:: 2.7.0
        ``tzutc()`` is now a singleton, so the result of ``tzutc()`` will
        always return the same object.

        .. doctest::

            >>> from dateutil.tz import tzutc, UTC
            >>> tzutc() is tzutc()
            True
            >>> tzutc() is UTC
            True
    """
    def utcoffset(self, dt):
        return ZERO

    def dst(self, dt):
        return ZERO

    @tzname_in_python2
    def tzname(self, dt):
        return "UTC"

    def is_ambiguous(self, dt):
        """
        Whether or not the "wall time" of a given datetime is ambiguous in this
        zone.

        :param dt:
            A :py:class:`datetime.datetime`, naive or time zone aware.


        :return:
            Returns ``True`` if ambiguous, ``False`` otherwise.

        .. versionadded:: 2.6.0
        """
        return False

    @_validate_fromutc_inputs
    def fromutc(self, dt):
        """
        Fast track version of fromutc() returns the original ``dt`` object for
        any valid :py:class:`datetime.datetime` object.
        """
        return dt

    def __eq__(self, other):
        if not isinstance(other, (tzutc, tzoffset)):
            return NotImplemented

        return (isinstance(other, tzutc) or
                (isinstance(other, tzoffset) and other._offset == ZERO))

    __hash__ = None

    def __ne__(self, other):
        return not (self == other)

    def __repr__(self):
        return "%s()" % self.__class__.__name__

    __reduce__ = object.__reduce__


#: Convenience constant providing a :class:`tzutc()` instance
#:
#: .. versionadded:: 2.7.0
UTC = tzutc()


@six.add_metaclass(_TzOffsetFactory)
class tzoffset(datetime.tzinfo):
    """
    A simple class for representing a fixed offset from UTC.

    :param name:
        The timezone name, to be returned when ``tzname()`` is called.
    :param offset:
        The time zone offset in seconds, or (since version 2.6.0, represented
        as a :py:class:`datetime.timedelta` object).
    """
    def __init__(self, name, offset):
        self._name = name

        try:
            # Allow a timedelta
            offset = offset.total_seconds()
        except (TypeError, AttributeError):
            pass

        self._offset = datetime.timedelta(seconds=_get_supported_offset(offset))

    def utcoffset(self, dt):
        return self._offset

    def dst(self, dt):
        return ZERO

    @tzname_in_python2
    def tzname(self, dt):
        return self._name

    @_validate_fromutc_inputs
    def fromutc(self, dt):
        return dt + self._offset

    def is_ambiguous(self, dt):
        """
        Whether or not the "wall time" of a given datetime is ambiguous in this
        zone.

        :param dt:
            A :py:class:`datetime.datetime`, naive or time zone aware.
        :return:
            Returns ``True`` if ambiguous, ``False`` otherwise.

        .. versionadded:: 2.6.0
        """
        return False

    def __eq__(self, other):
        if not isinstance(other, tzoffset):
            return NotImplemented

        return self._offset == other._offset

    __hash__ = None

    def __ne__(self, other):
        return not (self == other)

    def __repr__(self):
        return "%s(%s, %s)" % (self.__class__.__name__,
                               repr(self._name),
                               int(self._offset.total_seconds()))

    __reduce__ = object.__reduce__


class tzlocal(_tzinfo):
    """
    A :class:`tzinfo` subclass built around the ``time`` timezone functions.
    """
    def __init__(self):
        super(tzlocal, self).__init__()

        self._std_offset = datetime.timedelta(seconds=-time.timezone)
        if time.daylight:
            self._dst_offset = datetime.timedelta(seconds=-time.altzone)
        else:
            self._dst_offset = self._std_offset

        self._dst_saved = self._dst_offset - self._std_offset
        self._hasdst = bool(self._dst_saved)
        self._tznames = tuple(time.tzname)

    def utcoffset(self, dt):
        if dt is None and self._hasdst:
            return None

        if self._isdst(dt):
            return self._dst_offset
        else:
            return self._std_offset

    def dst(self, dt):
        if dt is None and self._hasdst:
            return None

        if self._isdst(dt):
            return self._dst_offset - self._std_offset
        else:
            return ZERO

    @tzname_in_python2
    def tzname(self, dt):
        return self._tznames[self._isdst(dt)]

    def is_ambiguous(self, dt):
        """
        Whether or not the "wall time" of a given datetime is ambiguous in this
        zone.

        :param dt:
            A :py:class:`datetime.datetime`, naive or time zone aware.


        :return:
            Returns ``True`` if ambiguous, ``False`` otherwise.

        .. versionadded:: 2.6.0
        """
        naive_dst = self._naive_is_dst(dt)
        return (not naive_dst and
                (naive_dst != self._naive_is_dst(dt - self._dst_saved)))

    def _naive_is_dst(self, dt):
        timestamp = _datetime_to_timestamp(dt)
        return time.localtime(timestamp + time.timezone).tm_isdst

    def _isdst(self, dt, fold_naive=True):
        # We can't use mktime here. It is unstable when deciding if
        # the hour near to a change is DST or not.
        #
        # timestamp = time.mktime((dt.year, dt.month, dt.day, dt.hour,
        #                         dt.minute, dt.second, dt.weekday(), 0, -1))
        # return time.localtime(timestamp).tm_isdst
        #
        # The code above yields the following result:
        #
        # >>> import tz, datetime
        # >>> t = tz.tzlocal()
        # >>> datetime.datetime(2003,2,15,23,tzinfo=t).tzname()
        # 'BRDT'
        # >>> datetime.datetime(2003,2,16,0,tzinfo=t).tzname()
        # 'BRST'
        # >>> datetime.datetime(2003,2,15,23,tzinfo=t).tzname()
        # 'BRST'
        # >>> datetime.datetime(2003,2,15,22,tzinfo=t).tzname()
        # 'BRDT'
        # >>> datetime.datetime(2003,2,15,23,tzinfo=t).tzname()
        # 'BRDT'
        #
        # Here is a more stable implementation:
        #
        if not self._hasdst:
            return False

        # Check for ambiguous times:
        dstval = self._naive_is_dst(dt)
        fold = getattr(dt, 'fold', None)

        if self.is_ambiguous(dt):
            if fold is not None:
                return not self._fold(dt)
            else:
                return True

        return dstval

    def __eq__(self, other):
        if isinstance(other, tzlocal):
            return (self._std_offset == other._std_offset and
                    self._dst_offset == other._dst_offset)
        elif isinstance(other, tzutc):
            return (not self._hasdst and
                    self._tznames[0] in {'UTC', 'GMT'} and
                    self._std_offset == ZERO)
        elif isinstance(other, tzoffset):
            return (not self._hasdst and
                    self._tznames[0] == other._name and
                    self._std_offset == other._offset)
        else:
            return NotImplemented

    __hash__ = None

    def __ne__(self, other):
        return not (self == other)

    def __repr__(self):
        return "%s()" % self.__class__.__name__

    __reduce__ = object.__reduce__


class _ttinfo(object):
    __slots__ = ["offset", "delta", "isdst", "abbr",
                 "isstd", "isgmt", "dstoffset"]

    def __init__(self):
        for attr in self.__slots__:
            setattr(self, attr, None)

    def __repr__(self):
        l = []
        for attr in self.__slots__:
            value = getattr(self, attr)
            if value is not None:
                l.append("%s=%s" % (attr, repr(value)))
        return "%s(%s)" % (self.__class__.__name__, ", ".join(l))

    def __eq__(self, other):
        if not isinstance(other, _ttinfo):
            return NotImplemented

        return (self.offset == other.offset and
                self.delta == other.delta and
                self.isdst == other.isdst and
                self.abbr == other.abbr and
                self.isstd == other.isstd and
                self.isgmt == other.isgmt and
                self.dstoffset == other.dstoffset)

    __hash__ = None

    def __ne__(self, other):
        return not (self == other)

    def __getstate__(self):
        state = {}
        for name in self.__slots__:
            state[name] = getattr(self, name, None)
        return state

    def __setstate__(self, state):
        for name in self.__slots__:
            if name in state:
                setattr(self, name, state[name])


class _tzfile(object):
    """
    Lightweight class for holding the relevant transition and time zone
    information read from binary tzfiles.
    """
    attrs = ['trans_list', 'trans_list_utc', 'trans_idx', 'ttinfo_list',
             'ttinfo_std', 'ttinfo_dst', 'ttinfo_before', 'ttinfo_first']

    def __init__(self, **kwargs):
        for attr in self.attrs:
            setattr(self, attr, kwargs.get(attr, None))


class tzfile(_tzinfo):
    """
    This is a ``tzinfo`` subclass that allows one to use the ``tzfile(5)``
    format timezone files to extract current and historical zone information.

    :param fileobj:
        This can be an opened file stream or a file name that the time zone
        information can be read from.

    :param filename:
        This is an optional parameter specifying the source of the time zone
        information in the event that ``fileobj`` is a file object. If omitted
        and ``fileobj`` is a file stream, this parameter will be set either to
        ``fileobj``'s ``name`` attribute or to ``repr(fileobj)``.

    See `Sources for Time Zone and Daylight Saving Time Data
    <https://data.iana.org/time-zones/tz-link.html>`_ for more information.
    Time zone files can be compiled from the `IANA Time Zone database files
    <https://www.iana.org/time-zones>`_ with the `zic time zone compiler
    <https://www.freebsd.org/cgi/man.cgi?query=zic&sektion=8>`_

    .. note::

        Only construct a ``tzfile`` directly if you have a specific timezone
        file on disk that you want to read into a Python ``tzinfo`` object.
        If you want to get a ``tzfile`` representing a specific IANA zone,
        (e.g. ``'America/New_York'``), you should call
        :func:`dateutil.tz.gettz` with the zone identifier.


    **Examples:**

    Using the US Eastern time zone as an example, we can see that a ``tzfile``
    provides time zone information for the standard Daylight Saving offsets:

    .. testsetup:: tzfile

        from dateutil.tz import gettz
        from datetime import datetime

    .. doctest:: tzfile

        >>> NYC = gettz('America/New_York')
        >>> NYC
        tzfile('/usr/share/zoneinfo/America/New_York')

        >>> print(datetime(2016, 1, 3, tzinfo=NYC))     # EST
        2016-01-03 00:00:00-05:00

        >>> print(datetime(2016, 7, 7, tzinfo=NYC))     # EDT
        2016-07-07 00:00:00-04:00


    The ``tzfile`` structure contains a fully history of the time zone,
    so historical dates will also have the right offsets. For example, before
    the adoption of the UTC standards, New York used local solar  mean time:

    .. doctest:: tzfile

       >>> print(datetime(1901, 4, 12, tzinfo=NYC))    # LMT
       1901-04-12 00:00:00-04:56

    And during World War II, New York was on "Eastern War Time", which was a
    state of permanent daylight saving time:

    .. doctest:: tzfile

        >>> print(datetime(1944, 2, 7, tzinfo=NYC))    # EWT
        1944-02-07 00:00:00-04:00

    """

    def __init__(self, fileobj, filename=None):
        super(tzfile, self).__init__()

        file_opened_here = False
        if isinstance(fileobj, string_types):
            self._filename = fileobj
            fileobj = open(fileobj, 'rb')
            file_opened_here = True
        elif filename is not None:
            self._filename = filename
        elif hasattr(fileobj, "name"):
            self._filename = fileobj.name
        else:
            self._filename = repr(fileobj)

        if fileobj is not None:
            if not file_opened_here:
                fileobj = _nullcontext(fileobj)

            with fileobj as file_stream:
                tzobj = self._read_tzfile(file_stream)

            self._set_tzdata(tzobj)

    def _set_tzdata(self, tzobj):
        """ Set the time zone data of this object from a _tzfile object """
        # Copy the relevant attributes over as private attributes
        for attr in _tzfile.attrs:
            setattr(self, '_' + attr, getattr(tzobj, attr))

    def _read_tzfile(self, fileobj):
        out = _tzfile()

        # From tzfile(5):
        #
        # The time zone information files used by tzset(3)
        # begin with the magic characters "TZif" to identify
        # them as time zone information files, followed by
        # sixteen bytes reserved for future use, followed by
        # six four-byte values of type long, written in a
        # ``standard'' byte order (the high-order  byte
        # of the value is written first).
        if fileobj.read(4).decode() != "TZif":
            raise ValueError("magic not found")

        fileobj.read(16)

        (
            # The number of UTC/local indicators stored in the file.
            ttisgmtcnt,

            # The number of standard/wall indicators stored in the file.
            ttisstdcnt,

            # The number of leap seconds for which data is
            # stored in the file.
            leapcnt,

            # The number of "transition times" for which data
            # is stored in the file.
            timecnt,

            # The number of "local time types" for which data
            # is stored in the file (must not be zero).
            typecnt,

            # The  number  of  characters  of "time zone
            # abbreviation strings" stored in the file.
            charcnt,

        ) = struct.unpack(">6l", fileobj.read(24))

        # The above header is followed by tzh_timecnt four-byte
        # values  of  type long,  sorted  in ascending order.
        # These values are written in ``standard'' byte order.
        # Each is used as a transition time (as  returned  by
        # time(2)) at which the rules for computing local time
        # change.

        if timecnt:
            out.trans_list_utc = list(struct.unpack(">%dl" % timecnt,
                                                    fileobj.read(timecnt*4)))
        else:
            out.trans_list_utc = []

        # Next come tzh_timecnt one-byte values of type unsigned
        # char; each one tells which of the different types of
        # ``local time'' types described in the file is associated
        # with the same-indexed transition time. These values
        # serve as indices into an array of ttinfo structures that
        # appears next in the file.

        if timecnt:
            out.trans_idx = struct.unpack(">%dB" % timecnt,
                                          fileobj.read(timecnt))
        else:
            out.trans_idx = []

        # Each ttinfo structure is written as a four-byte value
        # for tt_gmtoff  of  type long,  in  a  standard  byte
        # order, followed  by a one-byte value for tt_isdst
        # and a one-byte  value  for  tt_abbrind.   In  each
        # structure, tt_gmtoff  gives  the  number  of
        # seconds to be added to UTC, tt_isdst tells whether
        # tm_isdst should be set by  localtime(3),  and
        # tt_abbrind serves  as an index into the array of
        # time zone abbreviation characters that follow the
        # ttinfo structure(s) in the file.

        ttinfo = []

        for i in range(typecnt):
            ttinfo.append(struct.unpack(">lbb", fileobj.read(6)))

        abbr = fileobj.read(charcnt).decode()

        # Then there are tzh_leapcnt pairs of four-byte
        # values, written in  standard byte  order;  the
        # first  value  of  each pair gives the time (as
        # returned by time(2)) at which a leap second
        # occurs;  the  second  gives the  total  number of
        # leap seconds to be applied after the given time.
        # The pairs of values are sorted in ascending order
        # by time.

        # Not used, for now (but seek for correct file position)
        if leapcnt:
            fileobj.seek(leapcnt * 8, os.SEEK_CUR)

        # Then there are tzh_ttisstdcnt standard/wall
        # indicators, each stored as a one-byte value;
        # they tell whether the transition times associated
        # with local time types were specified as standard
        # time or wall clock time, and are used when
        # a time zone file is used in handling POSIX-style
        # time zone environment variables.

        if ttisstdcnt:
            isstd = struct.unpack(">%db" % ttisstdcnt,
                                  fileobj.read(ttisstdcnt))

        # Finally, there are tzh_ttisgmtcnt UTC/local
        # indicators, each stored as a one-byte value;
        # they tell whether the transition times associated
        # with local time types were specified as UTC or
        # local time, and are used when a time zone file
        # is used in handling POSIX-style time zone envi-
        # ronment variables.

        if ttisgmtcnt:
            isgmt = struct.unpack(">%db" % ttisgmtcnt,
                                  fileobj.read(ttisgmtcnt))

        # Build ttinfo list
        out.ttinfo_list = []
        for i in range(typecnt):
            gmtoff, isdst, abbrind = ttinfo[i]
            gmtoff = _get_supported_offset(gmtoff)
            tti = _ttinfo()
            tti.offset = gmtoff
            tti.dstoffset = datetime.timedelta(0)
            tti.delta = datetime.timedelta(seconds=gmtoff)
            tti.isdst = isdst
            tti.abbr = abbr[abbrind:abbr.find('\x00', abbrind)]
            tti.isstd = (ttisstdcnt > i and isstd[i] != 0)
            tti.isgmt = (ttisgmtcnt > i and isgmt[i] != 0)
            out.ttinfo_list.append(tti)

        # Replace ttinfo indexes for ttinfo objects.
        out.trans_idx = [out.ttinfo_list[idx] for idx in out.trans_idx]

        # Set standard, dst, and before ttinfos. before will be
        # used when a given time is before any transitions,
        # and will be set to the first non-dst ttinfo, or to
        # the first dst, if all of them are dst.
        out.ttinfo_std = None
        out.ttinfo_dst = None
        out.ttinfo_before = None
        if out.ttinfo_list:
            if not out.trans_list_utc:
                out.ttinfo_std = out.ttinfo_first = out.ttinfo_list[0]
            else:
                for i in range(timecnt-1, -1, -1):
                    tti = out.trans_idx[i]
                    if not out.ttinfo_std and not tti.isdst:
                        out.ttinfo_std = tti
                    elif not out.ttinfo_dst and tti.isdst:
                        out.ttinfo_dst = tti

                    if out.ttinfo_std and out.ttinfo_dst:
                        break
                else:
                    if out.ttinfo_dst and not out.ttinfo_std:
                        out.ttinfo_std = out.ttinfo_dst

                for tti in out.ttinfo_list:
                    if not tti.isdst:
                        out.ttinfo_before = tti
                        break
                else:
                    out.ttinfo_before = out.ttinfo_list[0]

        # Now fix transition times to become relative to wall time.
        #
        # I'm not sure about this. In my tests, the tz source file
        # is setup to wall time, and in the binary file isstd and
        # isgmt are off, so it should be in wall time. OTOH, it's
        # always in gmt time. Let me know if you have comments
        # about this.
        lastdst = None
        lastoffset = None
        lastdstoffset = None
        lastbaseoffset = None
        out.trans_list = []

        for i, tti in enumerate(out.trans_idx):
            offset = tti.offset
            dstoffset = 0

            if lastdst is not None:
                if tti.isdst:
                    if not lastdst:
                        dstoffset = offset - lastoffset

                    if not dstoffset and lastdstoffset:
                        dstoffset = lastdstoffset

                    tti.dstoffset = datetime.timedelta(seconds=dstoffset)
                    lastdstoffset = dstoffset

            # If a time zone changes its base offset during a DST transition,
            # then you need to adjust by the previous base offset to get the
            # transition time in local time. Otherwise you use the current
            # base offset. Ideally, I would have some mathematical proof of
            # why this is true, but I haven't really thought about it enough.
            baseoffset = offset - dstoffset
            adjustment = baseoffset
            if (lastbaseoffset is not None and baseoffset != lastbaseoffset
                    and tti.isdst != lastdst):
                # The base DST has changed
                adjustment = lastbaseoffset

            lastdst = tti.isdst
            lastoffset = offset
            lastbaseoffset = baseoffset

            out.trans_list.append(out.trans_list_utc[i] + adjustment)

        out.trans_idx = tuple(out.trans_idx)
        out.trans_list = tuple(out.trans_list)
        out.trans_list_utc = tuple(out.trans_list_utc)

        return out

    def _find_last_transition(self, dt, in_utc=False):
        # If there's no list, there are no transitions to find
        if not self._trans_list:
            return None

        timestamp = _datetime_to_timestamp(dt)

        # Find where the timestamp fits in the transition list - if the
        # timestamp is a transition time, it's part of the "after" period.
        trans_list = self._trans_list_utc if in_utc else self._trans_list
        idx = bisect.bisect_right(trans_list, timestamp)

        # We want to know when the previous transition was, so subtract off 1
        return idx - 1

    def _get_ttinfo(self, idx):
        # For no list or after the last transition, default to _ttinfo_std
        if idx is None or (idx + 1) >= len(self._trans_list):
            return self._ttinfo_std

        # If there is a list and the time is before it, return _ttinfo_before
        if idx < 0:
            return self._ttinfo_before

        return self._trans_idx[idx]

    def _find_ttinfo(self, dt):
        idx = self._resolve_ambiguous_time(dt)

        return self._get_ttinfo(idx)

    def fromutc(self, dt):
        """
        The ``tzfile`` implementation of :py:func:`datetime.tzinfo.fromutc`.

        :param dt:
            A :py:class:`datetime.datetime` object.

        :raises TypeError:
            Raised if ``dt`` is not a :py:class:`datetime.datetime` object.

        :raises ValueError:
            Raised if this is called with a ``dt`` which does not have this
            ``tzinfo`` attached.

        :return:
            Returns a :py:class:`datetime.datetime` object representing the
            wall time in ``self``'s time zone.
        """
        # These isinstance checks are in datetime.tzinfo, so we'll preserve
        # them, even if we don't care about duck typing.
        if not isinstance(dt, datetime.datetime):
            raise TypeError("fromutc() requires a datetime argument")

        if dt.tzinfo is not self:
            raise ValueError("dt.tzinfo is not self")

        # First treat UTC as wall time and get the transition we're in.
        idx = self._find_last_transition(dt, in_utc=True)
        tti = self._get_ttinfo(idx)

        dt_out = dt + datetime.timedelta(seconds=tti.offset)

        fold = self.is_ambiguous(dt_out, idx=idx)

        return enfold(dt_out, fold=int(fold))

    def is_ambiguous(self, dt, idx=None):
        """
        Whether or not the "wall time" of a given datetime is ambiguous in this
        zone.

        :param dt:
            A :py:class:`datetime.datetime`, naive or time zone aware.


        :return:
            Returns ``True`` if ambiguous, ``False`` otherwise.

        .. versionadded:: 2.6.0
        """
        if idx is None:
            idx = self._find_last_transition(dt)

        # Calculate the difference in offsets from current to previous
        timestamp = _datetime_to_timestamp(dt)
        tti = self._get_ttinfo(idx)

        if idx is None or idx <= 0:
            return False

        od = self._get_ttinfo(idx - 1).offset - tti.offset
        tt = self._trans_list[idx]          # Transition time

        return timestamp < tt + od

    def _resolve_ambiguous_time(self, dt):
        idx = self._find_last_transition(dt)

        # If we have no transitions, return the index
        _fold = self._fold(dt)
        if idx is None or idx == 0:
            return idx

        # If it's ambiguous and we're in a fold, shift to a different index.
        idx_offset = int(not _fold and self.is_ambiguous(dt, idx))

        return idx - idx_offset

    def utcoffset(self, dt):
        if dt is None:
            return None

        if not self._ttinfo_std:
            return ZERO

        return self._find_ttinfo(dt).delta

    def dst(self, dt):
        if dt is None:
            return None

        if not self._ttinfo_dst:
            return ZERO

        tti = self._find_ttinfo(dt)

        if not tti.isdst:
            return ZERO

        # The documentation says that utcoffset()-dst() must
        # be constant for every dt.
        return tti.dstoffset

    @tzname_in_python2
    def tzname(self, dt):
        if not self._ttinfo_std or dt is None:
            return None
        return self._find_ttinfo(dt).abbr

    def __eq__(self, other):
        if not isinstance(other, tzfile):
            return NotImplemented
        return (self._trans_list == other._trans_list and
                self._trans_idx == other._trans_idx and
                self._ttinfo_list == other._ttinfo_list)

    __hash__ = None

    def __ne__(self, other):
        return not (self == other)

    def __repr__(self):
        return "%s(%s)" % (self.__class__.__name__, repr(self._filename))

    def __reduce__(self):
        return self.__reduce_ex__(None)

    def __reduce_ex__(self, protocol):
        return (self.__class__, (None, self._filename), self.__dict__)


class tzrange(tzrangebase):
    """
    The ``tzrange`` object is a time zone specified by a set of offsets and
    abbreviations, equivalent to the way the ``TZ`` variable can be specified
    in POSIX-like systems, but using Python delta objects to specify DST
    start, end and offsets.

    :param stdabbr:
        The abbreviation for standard time (e.g. ``'EST'``).

    :param stdoffset:
        An integer or :class:`datetime.timedelta` object or equivalent
        specifying the base offset from UTC.

        If unspecified, +00:00 is used.

    :param dstabbr:
        The abbreviation for DST / "Summer" time (e.g. ``'EDT'``).

        If specified, with no other DST information, DST is assumed to occur
        and the default behavior or ``dstoffset``, ``start`` and ``end`` is
        used. If unspecified and no other DST information is specified, it
        is assumed that this zone has no DST.

        If this is unspecified and other DST information is *is* specified,
        DST occurs in the zone but the time zone abbreviation is left
        unchanged.

    :param dstoffset:
        A an integer or :class:`datetime.timedelta` object or equivalent
        specifying the UTC offset during DST. If unspecified and any other DST
        information is specified, it is assumed to be the STD offset +1 hour.

    :param start:
        A :class:`relativedelta.relativedelta` object or equivalent specifying
        the time and time of year that daylight savings time starts. To
        specify, for example, that DST starts at 2AM on the 2nd Sunday in
        March, pass:

            ``relativedelta(hours=2, month=3, day=1, weekday=SU(+2))``

        If unspecified and any other DST information is specified, the default
        value is 2 AM on the first Sunday in April.

    :param end:
        A :class:`relativedelta.relativedelta` object or equivalent
        representing the time and time of year that daylight savings time
        ends, with the same specification method as in ``start``. One note is
        that this should point to the first time in the *standard* zone, so if
        a transition occurs at 2AM in the DST zone and the clocks are set back
        1 hour to 1AM, set the ``hours`` parameter to +1.


    **Examples:**

    .. testsetup:: tzrange

        from dateutil.tz import tzrange, tzstr

    .. doctest:: tzrange

        >>> tzstr('EST5EDT') == tzrange("EST", -18000, "EDT")
        True

        >>> from dateutil.relativedelta import *
        >>> range1 = tzrange("EST", -18000, "EDT")
        >>> range2 = tzrange("EST", -18000, "EDT", -14400,
        ...                  relativedelta(hours=+2, month=4, day=1,
        ...                                weekday=SU(+1)),
        ...                  relativedelta(hours=+1, month=10, day=31,
        ...                                weekday=SU(-1)))
        >>> tzstr('EST5EDT') == range1 == range2
        True

    """
    def __init__(self, stdabbr, stdoffset=None,
                 dstabbr=None, dstoffset=None,
                 start=None, end=None):

        global relativedelta
        from dateutil import relativedelta

        self._std_abbr = stdabbr
        self._dst_abbr = dstabbr

        try:
            stdoffset = stdoffset.total_seconds()
        except (TypeError, AttributeError):
            pass

        try:
            dstoffset = dstoffset.total_seconds()
        except (TypeError, AttributeError):
            pass

        if stdoffset is not None:
            self._std_offset = datetime.timedelta(seconds=stdoffset)
        else:
            self._std_offset = ZERO

        if dstoffset is not None:
            self._dst_offset = datetime.timedelta(seconds=dstoffset)
        elif dstabbr and stdoffset is not None:
            self._dst_offset = self._std_offset + datetime.timedelta(hours=+1)
        else:
            self._dst_offset = ZERO

        if dstabbr and start is None:
            self._start_delta = relativedelta.relativedelta(
                hours=+2, month=4, day=1, weekday=relativedelta.SU(+1))
        else:
            self._start_delta = start

        if dstabbr and end is None:
            self._end_delta = relativedelta.relativedelta(
                hours=+1, month=10, day=31, weekday=relativedelta.SU(-1))
        else:
            self._end_delta = end

        self._dst_base_offset_ = self._dst_offset - self._std_offset
        self.hasdst = bool(self._start_delta)

    def transitions(self, year):
        """
        For a given year, get the DST on and off transition times, expressed
        always on the standard time side. For zones with no transitions, this
        function returns ``None``.

        :param year:
            The year whose transitions you would like to query.

        :return:
            Returns a :class:`tuple` of :class:`datetime.datetime` objects,
            ``(dston, dstoff)`` for zones with an annual DST transition, or
            ``None`` for fixed offset zones.
        """
        if not self.hasdst:
            return None

        base_year = datetime.datetime(year, 1, 1)

        start = base_year + self._start_delta
        end = base_year + self._end_delta

        return (start, end)

    def __eq__(self, other):
        if not isinstance(other, tzrange):
            return NotImplemented

        return (self._std_abbr == other._std_abbr and
                self._dst_abbr == other._dst_abbr and
                self._std_offset == other._std_offset and
                self._dst_offset == other._dst_offset and
                self._start_delta == other._start_delta and
                self._end_delta == other._end_delta)

    @property
    def _dst_base_offset(self):
        return self._dst_base_offset_


@six.add_metaclass(_TzStrFactory)
class tzstr(tzrange):
    """
    ``tzstr`` objects are time zone objects specified by a time-zone string as
    it would be passed to a ``TZ`` variable on POSIX-style systems (see
    the `GNU C Library: TZ Variable`_ for more details).

    There is one notable exception, which is that POSIX-style time zones use an
    inverted offset format, so normally ``GMT+3`` would be parsed as an offset
    3 hours *behind* GMT. The ``tzstr`` time zone object will parse this as an
    offset 3 hours *ahead* of GMT. If you would like to maintain the POSIX
    behavior, pass a ``True`` value to ``posix_offset``.

    The :class:`tzrange` object provides the same functionality, but is
    specified using :class:`relativedelta.relativedelta` objects. rather than
    strings.

    :param s:
        A time zone string in ``TZ`` variable format. This can be a
        :class:`bytes` (2.x: :class:`str`), :class:`str` (2.x:
        :class:`unicode`) or a stream emitting unicode characters
        (e.g. :class:`StringIO`).

    :param posix_offset:
        Optional. If set to ``True``, interpret strings such as ``GMT+3`` or
        ``UTC+3`` as being 3 hours *behind* UTC rather than ahead, per the
        POSIX standard.

    .. caution::

        Prior to version 2.7.0, this function also supported time zones
        in the format:

            * ``EST5EDT,4,0,6,7200,10,0,26,7200,3600``
            * ``EST5EDT,4,1,0,7200,10,-1,0,7200,3600``

        This format is non-standard and has been deprecated; this function
        will raise a :class:`DeprecatedTZFormatWarning` until
        support is removed in a future version.

    .. _`GNU C Library: TZ Variable`:
        https://www.gnu.org/software/libc/manual/html_node/TZ-Variable.html
    """
    def __init__(self, s, posix_offset=False):
        global parser
        from dateutil.parser import _parser as parser

        self._s = s

        res = parser._parsetz(s)
        if res is None or res.any_unused_tokens:
            raise ValueError("unknown string format")

        # Here we break the compatibility with the TZ variable handling.
        # GMT-3 actually *means* the timezone -3.
        if res.stdabbr in ("GMT", "UTC") and not posix_offset:
            res.stdoffset *= -1

        # We must initialize it first, since _delta() needs
        # _std_offset and _dst_offset set. Use False in start/end
        # to avoid building it two times.
        tzrange.__init__(self, res.stdabbr, res.stdoffset,
                         res.dstabbr, res.dstoffset,
                         start=False, end=False)

        if not res.dstabbr:
            self._start_delta = None
            self._end_delta = None
        else:
            self._start_delta = self._delta(res.start)
            if self._start_delta:
                self._end_delta = self._delta(res.end, isend=1)

        self.hasdst = bool(self._start_delta)

    def _delta(self, x, isend=0):
        from dateutil import relativedelta
        kwargs = {}
        if x.month is not None:
            kwargs["month"] = x.month
            if x.weekday is not None:
                kwargs["weekday"] = relativedelta.weekday(x.weekday, x.week)
                if x.week > 0:
                    kwargs["day"] = 1
                else:
                    kwargs["day"] = 31
            elif x.day:
                kwargs["day"] = x.day
        elif x.yday is not None:
            kwargs["yearday"] = x.yday
        elif x.jyday is not None:
            kwargs["nlyearday"] = x.jyday
        if not kwargs:
            # Default is to start on first sunday of april, and end
            # on last sunday of october.
            if not isend:
                kwargs["month"] = 4
                kwargs["day"] = 1
                kwargs["weekday"] = relativedelta.SU(+1)
            else:
                kwargs["month"] = 10
                kwargs["day"] = 31
                kwargs["weekday"] = relativedelta.SU(-1)
        if x.time is not None:
            kwargs["seconds"] = x.time
        else:
            # Default is 2AM.
            kwargs["seconds"] = 7200
        if isend:
            # Convert to standard time, to follow the documented way
            # of working with the extra hour. See the documentation
            # of the tzinfo class.
            delta = self._dst_offset - self._std_offset
            kwargs["seconds"] -= delta.seconds + delta.days * 86400
        return relativedelta.relativedelta(**kwargs)

    def __repr__(self):
        return "%s(%s)" % (self.__class__.__name__, repr(self._s))


class _tzicalvtzcomp(object):
    def __init__(self, tzoffsetfrom, tzoffsetto, isdst,
                 tzname=None, rrule=None):
        self.tzoffsetfrom = datetime.timedelta(seconds=tzoffsetfrom)
        self.tzoffsetto = datetime.timedelta(seconds=tzoffsetto)
        self.tzoffsetdiff = self.tzoffsetto - self.tzoffsetfrom
        self.isdst = isdst
        self.tzname = tzname
        self.rrule = rrule


class _tzicalvtz(_tzinfo):
    def __init__(self, tzid, comps=[]):
        super(_tzicalvtz, self).__init__()

        self._tzid = tzid
        self._comps = comps
        self._cachedate = []
        self._cachecomp = []
        self._cache_lock = _thread.allocate_lock()

    def _find_comp(self, dt):
        if len(self._comps) == 1:
            return self._comps[0]

        dt = dt.replace(tzinfo=None)

        try:
            with self._cache_lock:
                return self._cachecomp[self._cachedate.index(
                    (dt, self._fold(dt)))]
        except ValueError:
            pass

        lastcompdt = None
        lastcomp = None

        for comp in self._comps:
            compdt = self._find_compdt(comp, dt)

            if compdt and (not lastcompdt or lastcompdt < compdt):
                lastcompdt = compdt
                lastcomp = comp

        if not lastcomp:
            # RFC says nothing about what to do when a given
            # time is before the first onset date. We'll look for the
            # first standard component, or the first component, if
            # none is found.
            for comp in self._comps:
                if not comp.isdst:
                    lastcomp = comp
                    break
            else:
                lastcomp = comp[0]

        with self._cache_lock:
            self._cachedate.insert(0, (dt, self._fold(dt)))
            self._cachecomp.insert(0, lastcomp)

            if len(self._cachedate) > 10:
                self._cachedate.pop()
                self._cachecomp.pop()

        return lastcomp

    def _find_compdt(self, comp, dt):
        if comp.tzoffsetdiff < ZERO and self._fold(dt):
            dt -= comp.tzoffsetdiff

        compdt = comp.rrule.before(dt, inc=True)

        return compdt

    def utcoffset(self, dt):
        if dt is None:
            return None

        return self._find_comp(dt).tzoffsetto

    def dst(self, dt):
        comp = self._find_comp(dt)
        if comp.isdst:
            return comp.tzoffsetdiff
        else:
            return ZERO

    @tzname_in_python2
    def tzname(self, dt):
        return self._find_comp(dt).tzname

    def __repr__(self):
        return "<tzicalvtz %s>" % repr(self._tzid)

    __reduce__ = object.__reduce__


class tzical(object):
    """
    This object is designed to parse an iCalendar-style ``VTIMEZONE`` structure
    as set out in `RFC 5545`_ Section 4.6.5 into one or more `tzinfo` objects.

    :param `fileobj`:
        A file or stream in iCalendar format, which should be UTF-8 encoded
        with CRLF endings.

    .. _`RFC 5545`: https://tools.ietf.org/html/rfc5545
    """
    def __init__(self, fileobj):
        global rrule
        from dateutil import rrule

        if isinstance(fileobj, string_types):
            self._s = fileobj
            # ical should be encoded in UTF-8 with CRLF
            fileobj = open(fileobj, 'r')
        else:
            self._s = getattr(fileobj, 'name', repr(fileobj))
            fileobj = _nullcontext(fileobj)

        self._vtz = {}

        with fileobj as fobj:
            self._parse_rfc(fobj.read())

    def keys(self):
        """
        Retrieves the available time zones as a list.
        """
        return list(self._vtz.keys())

    def get(self, tzid=None):
        """
        Retrieve a :py:class:`datetime.tzinfo` object by its ``tzid``.

        :param tzid:
            If there is exactly one time zone available, omitting ``tzid``
            or passing :py:const:`None` value returns it. Otherwise a valid
            key (which can be retrieved from :func:`keys`) is required.

        :raises ValueError:
            Raised if ``tzid`` is not specified but there are either more
            or fewer than 1 zone defined.

        :returns:
            Returns either a :py:class:`datetime.tzinfo` object representing
            the relevant time zone or :py:const:`None` if the ``tzid`` was
            not found.
        """
        if tzid is None:
            if len(self._vtz) == 0:
                raise ValueError("no timezones defined")
            elif len(self._vtz) > 1:
                raise ValueError("more than one timezone available")
            tzid = next(iter(self._vtz))

        return self._vtz.get(tzid)

    def _parse_offset(self, s):
        s = s.strip()
        if not s:
            raise ValueError("empty offset")
        if s[0] in ('+', '-'):
            signal = (-1, +1)[s[0] == '+']
            s = s[1:]
        else:
            signal = +1
        if len(s) == 4:
            return (int(s[:2]) * 3600 + int(s[2:]) * 60) * signal
        elif len(s) == 6:
            return (int(s[:2]) * 3600 + int(s[2:4]) * 60 + int(s[4:])) * signal
        else:
            raise ValueError("invalid offset: " + s)

    def _parse_rfc(self, s):
        lines = s.splitlines()
        if not lines:
            raise ValueError("empty string")

        # Unfold
        i = 0
        while i < len(lines):
            line = lines[i].rstrip()
            if not line:
                del lines[i]
            elif i > 0 and line[0] == " ":
                lines[i-1] += line[1:]
                del lines[i]
            else:
                i += 1

        tzid = None
        comps = []
        invtz = False
        comptype = None
        for line in lines:
            if not line:
                continue
            name, value = line.split(':', 1)
            parms = name.split(';')
            if not parms:
                raise ValueError("empty property name")
            name = parms[0].upper()
            parms = parms[1:]
            if invtz:
                if name == "BEGIN":
                    if value in ("STANDARD", "DAYLIGHT"):
                        # Process component
                        pass
                    else:
                        raise ValueError("unknown component: "+value)
                    comptype = value
                    founddtstart = False
                    tzoffsetfrom = None
                    tzoffsetto = None
                    rrulelines = []
                    tzname = None
                elif name == "END":
                    if value == "VTIMEZONE":
                        if comptype:
                            raise ValueError("component not closed: "+comptype)
                        if not tzid:
                            raise ValueError("mandatory TZID not found")
                        if not comps:
                            raise ValueError(
                                "at least one component is needed")
                        # Process vtimezone
                        self._vtz[tzid] = _tzicalvtz(tzid, comps)
                        invtz = False
                    elif value == comptype:
                        if not founddtstart:
                            raise ValueError("mandatory DTSTART not found")
                        if tzoffsetfrom is None:
                            raise ValueError(
                                "mandatory TZOFFSETFROM not found")
                        if tzoffsetto is None:
                            raise ValueError(
                                "mandatory TZOFFSETFROM not found")
                        # Process component
                        rr = None
                        if rrulelines:
                            rr = rrule.rrulestr("\n".join(rrulelines),
                                                compatible=True,
                                                ignoretz=True,
                                                cache=True)
                        comp = _tzicalvtzcomp(tzoffsetfrom, tzoffsetto,
                                              (comptype == "DAYLIGHT"),
                                              tzname, rr)
                        comps.append(comp)
                        comptype = None
                    else:
                        raise ValueError("invalid component end: "+value)
                elif comptype:
                    if name == "DTSTART":
                        # DTSTART in VTIMEZONE takes a subset of valid RRULE
                        # values under RFC 5545.
                        for parm in parms:
                            if parm != 'VALUE=DATE-TIME':
                                msg = ('Unsupported DTSTART param in ' +
                                       'VTIMEZONE: ' + parm)
                                raise ValueError(msg)
                        rrulelines.append(line)
                        founddtstart = True
                    elif name in ("RRULE", "RDATE", "EXRULE", "EXDATE"):
                        rrulelines.append(line)
                    elif name == "TZOFFSETFROM":
                        if parms:
                            raise ValueError(
                                "unsupported %s parm: %s " % (name, parms[0]))
                        tzoffsetfrom = self._parse_offset(value)
                    elif name == "TZOFFSETTO":
                        if parms:
                            raise ValueError(
                                "unsupported TZOFFSETTO parm: "+parms[0])
                        tzoffsetto = self._parse_offset(value)
                    elif name == "TZNAME":
                        if parms:
                            raise ValueError(
                                "unsupported TZNAME parm: "+parms[0])
                        tzname = value
                    elif name == "COMMENT":
                        pass
                    else:
                        raise ValueError("unsupported property: "+name)
                else:
                    if name == "TZID":
                        if parms:
                            raise ValueError(
                                "unsupported TZID parm: "+parms[0])
                        tzid = value
                    elif name in ("TZURL", "LAST-MODIFIED", "COMMENT"):
                        pass
                    else:
                        raise ValueError("unsupported property: "+name)
            elif name == "BEGIN" and value == "VTIMEZONE":
                tzid = None
                comps = []
                invtz = True

    def __repr__(self):
        return "%s(%s)" % (self.__class__.__name__, repr(self._s))


if sys.platform != "win32":
    TZFILES = ["/etc/localtime", "localtime"]
    TZPATHS = ["/usr/share/zoneinfo",
               "/usr/lib/zoneinfo",
               "/usr/share/lib/zoneinfo",
               "/etc/zoneinfo"]
else:
    TZFILES = []
    TZPATHS = []


def __get_gettz():
    tzlocal_classes = (tzlocal,)
    if tzwinlocal is not None:
        tzlocal_classes += (tzwinlocal,)

    class GettzFunc(object):
        """
        Retrieve a time zone object from a string representation

        This function is intended to retrieve the :py:class:`tzinfo` subclass
        that best represents the time zone that would be used if a POSIX
        `TZ variable`_ were set to the same value.

        If no argument or an empty string is passed to ``gettz``, local time
        is returned:

        .. code-block:: python3

            >>> gettz()
            tzfile('/etc/localtime')

        This function is also the preferred way to map IANA tz database keys
        to :class:`tzfile` objects:

        .. code-block:: python3

            >>> gettz('Pacific/Kiritimati')
            tzfile('/usr/share/zoneinfo/Pacific/Kiritimati')

        On Windows, the standard is extended to include the Windows-specific
        zone names provided by the operating system:

        .. code-block:: python3

            >>> gettz('Egypt Standard Time')
            tzwin('Egypt Standard Time')

        Passing a GNU ``TZ`` style string time zone specification returns a
        :class:`tzstr` object:

        .. code-block:: python3

            >>> gettz('AEST-10AEDT-11,M10.1.0/2,M4.1.0/3')
            tzstr('AEST-10AEDT-11,M10.1.0/2,M4.1.0/3')

        :param name:
            A time zone name (IANA, or, on Windows, Windows keys), location of
            a ``tzfile(5)`` zoneinfo file or ``TZ`` variable style time zone
            specifier. An empty string, no argument or ``None`` is interpreted
            as local time.

        :return:
            Returns an instance of one of ``dateutil``'s :py:class:`tzinfo`
            subclasses.

        .. versionchanged:: 2.7.0

            After version 2.7.0, any two calls to ``gettz`` using the same
            input strings will return the same object:

            .. code-block:: python3

                >>> tz.gettz('America/Chicago') is tz.gettz('America/Chicago')
                True

            In addition to improving performance, this ensures that
            `"same zone" semantics`_ are used for datetimes in the same zone.


        .. _`TZ variable`:
            https://www.gnu.org/software/libc/manual/html_node/TZ-Variable.html

        .. _`"same zone" semantics`:
            https://blog.ganssle.io/articles/2018/02/aware-datetime-arithmetic.html
        """
        def __init__(self):

            self.__instances = weakref.WeakValueDictionary()
            self.__strong_cache_size = 8
            self.__strong_cache = OrderedDict()
            self._cache_lock = _thread.allocate_lock()

        def __call__(self, name=None):
            with self._cache_lock:
                rv = self.__instances.get(name, None)

                if rv is None:
                    rv = self.nocache(name=name)
                    if not (name is None
                            or isinstance(rv, tzlocal_classes)
                            or rv is None):
                        # tzlocal is slightly more complicated than the other
                        # time zone providers because it depends on environment
                        # at construction time, so don't cache that.
                        #
                        # We also cannot store weak references to None, so we
                        # will also not store that.
                        self.__instances[name] = rv
                    else:
                        # No need for strong caching, return immediately
                        return rv

                self.__strong_cache[name] = self.__strong_cache.pop(name, rv)

                if len(self.__strong_cache) > self.__strong_cache_size:
                    self.__strong_cache.popitem(last=False)

            return rv

        def set_cache_size(self, size):
            with self._cache_lock:
                self.__strong_cache_size = size
                while len(self.__strong_cache) > size:
                    self.__strong_cache.popitem(last=False)

        def cache_clear(self):
            with self._cache_lock:
                self.__instances = weakref.WeakValueDictionary()
                self.__strong_cache.clear()

        @staticmethod
        def nocache(name=None):
            """A non-cached version of gettz"""
            tz = None
            if not name:
                try:
                    name = os.environ["TZ"]
                except KeyError:
                    pass
            if name is None or name in ("", ":"):
                for filepath in TZFILES:
                    if not os.path.isabs(filepath):
                        filename = filepath
                        for path in TZPATHS:
                            filepath = os.path.join(path, filename)
                            if os.path.isfile(filepath):
                                break
                        else:
                            continue
                    if os.path.isfile(filepath):
                        try:
                            tz = tzfile(filepath)
                            break
                        except (IOError, OSError, ValueError):
                            pass
                else:
                    tz = tzlocal()
            else:
                try:
                    if name.startswith(":"):
                        name = name[1:]
                except TypeError as e:
                    if isinstance(name, bytes):
                        new_msg = "gettz argument should be str, not bytes"
                        six.raise_from(TypeError(new_msg), e)
                    else:
                        raise
                if os.path.isabs(name):
                    if os.path.isfile(name):
                        tz = tzfile(name)
                    else:
                        tz = None
                else:
                    for path in TZPATHS:
                        filepath = os.path.join(path, name)
                        if not os.path.isfile(filepath):
                            filepath = filepath.replace(' ', '_')
                            if not os.path.isfile(filepath):
                                continue
                        try:
                            tz = tzfile(filepath)
                            break
                        except (IOError, OSError, ValueError):
                            pass
                    else:
                        tz = None
                        if tzwin is not None:
                            try:
                                tz = tzwin(name)
                            except (WindowsError, UnicodeEncodeError):
                                # UnicodeEncodeError is for Python 2.7 compat
                                tz = None

                        if not tz:
                            from dateutil.zoneinfo import get_zonefile_instance
                            tz = get_zonefile_instance().get(name)

                        if not tz:
                            for c in name:
                                # name is not a tzstr unless it has at least
                                # one offset. For short values of "name", an
                                # explicit for loop seems to be the fastest way
                                # To determine if a string contains a digit
                                if c in "0123456789":
                                    try:
                                        tz = tzstr(name)
                                    except ValueError:
                                        pass
                                    break
                            else:
                                if name in ("GMT", "UTC"):
                                    tz = UTC
                                elif name in time.tzname:
                                    tz = tzlocal()
            return tz

    return GettzFunc()


gettz = __get_gettz()
del __get_gettz


def datetime_exists(dt, tz=None):
    """
    Given a datetime and a time zone, determine whether or not a given datetime
    would fall in a gap.

    :param dt:
        A :class:`datetime.datetime` (whose time zone will be ignored if ``tz``
        is provided.)

    :param tz:
        A :class:`datetime.tzinfo` with support for the ``fold`` attribute. If
        ``None`` or not provided, the datetime's own time zone will be used.

    :return:
        Returns a boolean value whether or not the "wall time" exists in
        ``tz``.

    .. versionadded:: 2.7.0
    """
    if tz is None:
        if dt.tzinfo is None:
            raise ValueError('Datetime is naive and no time zone provided.')
        tz = dt.tzinfo

    dt = dt.replace(tzinfo=None)

    # This is essentially a test of whether or not the datetime can survive
    # a round trip to UTC.
    dt_rt = dt.replace(tzinfo=tz).astimezone(UTC).astimezone(tz)
    dt_rt = dt_rt.replace(tzinfo=None)

    return dt == dt_rt


def datetime_ambiguous(dt, tz=None):
    """
    Given a datetime and a time zone, determine whether or not a given datetime
    is ambiguous (i.e if there are two times differentiated only by their DST
    status).

    :param dt:
        A :class:`datetime.datetime` (whose time zone will be ignored if ``tz``
        is provided.)

    :param tz:
        A :class:`datetime.tzinfo` with support for the ``fold`` attribute. If
        ``None`` or not provided, the datetime's own time zone will be used.

    :return:
        Returns a boolean value whether or not the "wall time" is ambiguous in
        ``tz``.

    .. versionadded:: 2.6.0
    """
    if tz is None:
        if dt.tzinfo is None:
            raise ValueError('Datetime is naive and no time zone provided.')

        tz = dt.tzinfo

    # If a time zone defines its own "is_ambiguous" function, we'll use that.
    is_ambiguous_fn = getattr(tz, 'is_ambiguous', None)
    if is_ambiguous_fn is not None:
        try:
            return tz.is_ambiguous(dt)
        except Exception:
            pass

    # If it doesn't come out and tell us it's ambiguous, we'll just check if
    # the fold attribute has any effect on this particular date and time.
    dt = dt.replace(tzinfo=tz)
    wall_0 = enfold(dt, fold=0)
    wall_1 = enfold(dt, fold=1)

    same_offset = wall_0.utcoffset() == wall_1.utcoffset()
    same_dst = wall_0.dst() == wall_1.dst()

    return not (same_offset and same_dst)


def resolve_imaginary(dt):
    """
    Given a datetime that may be imaginary, return an existing datetime.

    This function assumes that an imaginary datetime represents what the
    wall time would be in a zone had the offset transition not occurred, so
    it will always fall forward by the transition's change in offset.

    .. doctest::

        >>> from dateutil import tz
        >>> from datetime import datetime
        >>> NYC = tz.gettz('America/New_York')
        >>> print(tz.resolve_imaginary(datetime(2017, 3, 12, 2, 30, tzinfo=NYC)))
        2017-03-12 03:30:00-04:00

        >>> KIR = tz.gettz('Pacific/Kiritimati')
        >>> print(tz.resolve_imaginary(datetime(1995, 1, 1, 12, 30, tzinfo=KIR)))
        1995-01-02 12:30:00+14:00

    As a note, :func:`datetime.astimezone` is guaranteed to produce a valid,
    existing datetime, so a round-trip to and from UTC is sufficient to get
    an extant datetime, however, this generally "falls back" to an earlier time
    rather than falling forward to the STD side (though no guarantees are made
    about this behavior).

    :param dt:
        A :class:`datetime.datetime` which may or may not exist.

    :return:
        Returns an existing :class:`datetime.datetime`. If ``dt`` was not
        imaginary, the datetime returned is guaranteed to be the same object
        passed to the function.

    .. versionadded:: 2.7.0
    """
    if dt.tzinfo is not None and not datetime_exists(dt):

        curr_offset = (dt + datetime.timedelta(hours=24)).utcoffset()
        old_offset = (dt - datetime.timedelta(hours=24)).utcoffset()

        dt += curr_offset - old_offset

    return dt


def _datetime_to_timestamp(dt):
    """
    Convert a :class:`datetime.datetime` object to an epoch timestamp in
    seconds since January 1, 1970, ignoring the time zone.
    """
    return (dt.replace(tzinfo=None) - EPOCH).total_seconds()


if sys.version_info >= (3, 6):
    def _get_supported_offset(second_offset):
        return second_offset
else:
    def _get_supported_offset(second_offset):
        # For python pre-3.6, round to full-minutes if that's not the case.
        # Python's datetime doesn't accept sub-minute timezones. Check
        # http://python.org/sf/1447945 or https://bugs.python.org/issue5288
        # for some information.
        old_offset = second_offset
        calculated_offset = 60 * ((second_offset + 30) // 60)
        return calculated_offset


try:
    # Python 3.7 feature
    from contextlib import nullcontext as _nullcontext
except ImportError:
    class _nullcontext(object):
        """
        Class for wrapping contexts so that they are passed through in a
        with statement.
        """
        def __init__(self, context):
            self.context = context

        def __enter__(self):
            return self.context

        def __exit__(*args, **kwargs):
            pass

# vim:ts=4:sw=4:et
```
