## Supplementary software v0.2.1 for "Virtual control arms for paediatric myopia trials: external validation of axial-elongation models": win.py

```
# -*- coding: utf-8 -*-
"""
This module provides an interface to the native time zone data on Windows,
including :py:class:`datetime.tzinfo` implementations.

Attempting to import this module on a non-Windows platform will raise an
:py:obj:`ImportError`.
"""
# This code was originally contributed by Jeffrey Harris.
import datetime
import struct

from six.moves import winreg
from six import text_type

try:
    import ctypes
    from ctypes import wintypes
except ValueError:
    # ValueError is raised on non-Windows systems for some horrible reason.
    raise ImportError("Running tzwin on non-Windows system")

from ._common import tzrangebase

__all__ = ["tzwin", "tzwinlocal", "tzres"]

ONEWEEK = datetime.timedelta(7)

TZKEYNAMENT = r"SOFTWARE\Microsoft\Windows NT\CurrentVersion\Time Zones"
TZKEYNAME9X = r"SOFTWARE\Microsoft\Windows\CurrentVersion\Time Zones"
TZLOCALKEYNAME = r"SYSTEM\CurrentControlSet\Control\TimeZoneInformation"


def _settzkeyname():
    handle = winreg.ConnectRegistry(None, winreg.HKEY_LOCAL_MACHINE)
    try:
        winreg.OpenKey(handle, TZKEYNAMENT).Close()
        TZKEYNAME = TZKEYNAMENT
    except WindowsError:
        TZKEYNAME = TZKEYNAME9X
    handle.Close()
    return TZKEYNAME


TZKEYNAME = _settzkeyname()


class tzres(object):
    """
    Class for accessing ``tzres.dll``, which contains timezone name related
    resources.

    .. versionadded:: 2.5.0
    """
    p_wchar = ctypes.POINTER(wintypes.WCHAR)        # Pointer to a wide char

    def __init__(self, tzres_loc='tzres.dll'):
        # Load the user32 DLL so we can load strings from tzres
        user32 = ctypes.WinDLL('user32')

        # Specify the LoadStringW function
        user32.LoadStringW.argtypes = (wintypes.HINSTANCE,
                                       wintypes.UINT,
                                       wintypes.LPWSTR,
                                       ctypes.c_int)

        self.LoadStringW = user32.LoadStringW
        self._tzres = ctypes.WinDLL(tzres_loc)
        self.tzres_loc = tzres_loc

    def load_name(self, offset):
        """
        Load a timezone name from a DLL offset (integer).

        >>> from dateutil.tzwin import tzres
        >>> tzr = tzres()
        >>> print(tzr.load_name(112))
        'Eastern Standard Time'

        :param offset:
            A positive integer value referring to a string from the tzres dll.

        .. note::

            Offsets found in the registry are generally of the form
            ``@tzres.dll,-114``. The offset in this case is 114, not -114.

        """
        resource = self.p_wchar()
        lpBuffer = ctypes.cast(ctypes.byref(resource), wintypes.LPWSTR)
        nchar = self.LoadStringW(self._tzres._handle, offset, lpBuffer, 0)
        return resource[:nchar]

    def name_from_string(self, tzname_str):
        """
        Parse strings as returned from the Windows registry into the time zone
        name as defined in the registry.

        >>> from dateutil.tzwin import tzres
        >>> tzr = tzres()
        >>> print(tzr.name_from_string('@tzres.dll,-251'))
        'Dateline Daylight Time'
        >>> print(tzr.name_from_string('Eastern Standard Time'))
        'Eastern Standard Time'

        :param tzname_str:
            A timezone name string as returned from a Windows registry key.

        :return:
            Returns the localized timezone string from tzres.dll if the string
            is of the form `@tzres.dll,-offset`, else returns the input string.
        """
        if not tzname_str.startswith('@'):
            return tzname_str

        name_splt = tzname_str.split(',-')
        try:
            offset = int(name_splt[1])
        except:
            raise ValueError("Malformed timezone string.")

        return self.load_name(offset)


class tzwinbase(tzrangebase):
    """tzinfo class based on win32's timezones available in the registry."""
    def __init__(self):
        raise NotImplementedError('tzwinbase is an abstract base class')

    def __eq__(self, other):
        # Compare on all relevant dimensions, including name.
        if not isinstance(other, tzwinbase):
            return NotImplemented

        return  (self._std_offset == other._std_offset and
                 self._dst_offset == other._dst_offset and
                 self._stddayofweek == other._stddayofweek and
                 self._dstdayofweek == other._dstdayofweek and
                 self._stdweeknumber == other._stdweeknumber and
                 self._dstweeknumber == other._dstweeknumber and
                 self._stdhour == other._stdhour and
                 self._dsthour == other._dsthour and
                 self._stdminute == other._stdminute and
                 self._dstminute == other._dstminute and
                 self._std_abbr == other._std_abbr and
                 self._dst_abbr == other._dst_abbr)

    @staticmethod
    def list():
        """Return a list of all time zones known to the system."""
        with winreg.ConnectRegistry(None, winreg.HKEY_LOCAL_MACHINE) as handle:
            with winreg.OpenKey(handle, TZKEYNAME) as tzkey:
                result = [winreg.EnumKey(tzkey, i)
                          for i in range(winreg.QueryInfoKey(tzkey)[0])]
        return result

    def display(self):
        """
        Return the display name of the time zone.
        """
        return self._display

    def transitions(self, year):
        """
        For a given year, get the DST on and off transition times, expressed
        always on the standard time side. For zones with no transitions, this
        function returns ``None``.

        :param year:
            The year whose transitions you would like to query.

        :return:
            Returns a :class:`tuple` of :class:`datetime.datetime` objects,
            ``(dston, dstoff)`` for zones with an annual DST transition, or
            ``None`` for fixed offset zones.
        """

        if not self.hasdst:
            return None

        dston = picknthweekday(year, self._dstmonth, self._dstdayofweek,
                               self._dsthour, self._dstminute,
                               self._dstweeknumber)

        dstoff = picknthweekday(year, self._stdmonth, self._stddayofweek,
                                self._stdhour, self._stdminute,
                                self._stdweeknumber)

        # Ambiguous dates default to the STD side
        dstoff -= self._dst_base_offset

        return dston, dstoff

    def _get_hasdst(self):
        return self._dstmonth != 0

    @property
    def _dst_base_offset(self):
        return self._dst_base_offset_


class tzwin(tzwinbase):
    """
    Time zone object created from the zone info in the Windows registry

    These are similar to :py:class:`dateutil.tz.tzrange` objects in that
    the time zone data is provided in the format of a single offset rule
    for either 0 or 2 time zone transitions per year.

    :param: name
        The name of a Windows time zone key, e.g. "Eastern Standard Time".
        The full list of keys can be retrieved with :func:`tzwin.list`.
    """

    def __init__(self, name):
        self._name = name

        with winreg.ConnectRegistry(None, winreg.HKEY_LOCAL_MACHINE) as handle:
            tzkeyname = text_type("{kn}\\{name}").format(kn=TZKEYNAME, name=name)
            with winreg.OpenKey(handle, tzkeyname) as tzkey:
                keydict = valuestodict(tzkey)

        self._std_abbr = keydict["Std"]
        self._dst_abbr = keydict["Dlt"]

        self._display = keydict["Display"]

        # See http://ww_winreg.jsiinc.com/SUBA/tip0300/rh0398.htm
        tup = struct.unpack("=3l16h", keydict["TZI"])
        stdoffset = -tup[0]-tup[1]          # Bias + StandardBias * -1
        dstoffset = stdoffset-tup[2]        # + DaylightBias * -1
        self._std_offset = datetime.timedelta(minutes=stdoffset)
        self._dst_offset = datetime.timedelta(minutes=dstoffset)

        # for the meaning see the win32 TIME_ZONE_INFORMATION structure docs
        # http://msdn.microsoft.com/en-us/library/windows/desktop/ms725481(v=vs.85).aspx
        (self._stdmonth,
         self._stddayofweek,   # Sunday = 0
         self._stdweeknumber,  # Last = 5
         self._stdhour,
         self._stdminute) = tup[4:9]

        (self._dstmonth,
         self._dstdayofweek,   # Sunday = 0
         self._dstweeknumber,  # Last = 5
         self._dsthour,
         self._dstminute) = tup[12:17]

        self._dst_base_offset_ = self._dst_offset - self._std_offset
        self.hasdst = self._get_hasdst()

    def __repr__(self):
        return "tzwin(%s)" % repr(self._name)

    def __reduce__(self):
        return (self.__class__, (self._name,))


class tzwinlocal(tzwinbase):
    """
    Class representing the local time zone information in the Windows registry

    While :class:`dateutil.tz.tzlocal` makes system calls (via the :mod:`time`
    module) to retrieve time zone information, ``tzwinlocal`` retrieves the
    rules directly from the Windows registry and creates an object like
    :class:`dateutil.tz.tzwin`.

    Because Windows does not have an equivalent of :func:`time.tzset`, on
    Windows, :class:`dateutil.tz.tzlocal` instances will always reflect the
    time zone settings *at the time that the process was started*, meaning
    changes to the machine's time zone settings during the run of a program
    on Windows will **not** be reflected by :class:`dateutil.tz.tzlocal`.
    Because ``tzwinlocal`` reads the registry directly, it is unaffected by
    this issue.
    """
    def __init__(self):
        with winreg.ConnectRegistry(None, winreg.HKEY_LOCAL_MACHINE) as handle:
            with winreg.OpenKey(handle, TZLOCALKEYNAME) as tzlocalkey:
                keydict = valuestodict(tzlocalkey)

            self._std_abbr = keydict["StandardName"]
            self._dst_abbr = keydict["DaylightName"]

            try:
                tzkeyname = text_type('{kn}\\{sn}').format(kn=TZKEYNAME,
                                                          sn=self._std_abbr)
                with winreg.OpenKey(handle, tzkeyname) as tzkey:
                    _keydict = valuestodict(tzkey)
                    self._display = _keydict["Display"]
            except OSError:
                self._display = None

        stdoffset = -keydict["Bias"]-keydict["StandardBias"]
        dstoffset = stdoffset-keydict["DaylightBias"]

        self._std_offset = datetime.timedelta(minutes=stdoffset)
        self._dst_offset = datetime.timedelta(minutes=dstoffset)

        # For reasons unclear, in this particular key, the day of week has been
        # moved to the END of the SYSTEMTIME structure.
        tup = struct.unpack("=8h", keydict["StandardStart"])

        (self._stdmonth,
         self._stdweeknumber,  # Last = 5
         self._stdhour,
         self._stdminute) = tup[1:5]

        self._stddayofweek = tup[7]

        tup = struct.unpack("=8h", keydict["DaylightStart"])

        (self._dstmonth,
         self._dstweeknumber,  # Last = 5
         self._dsthour,
         self._dstminute) = tup[1:5]

        self._dstdayofweek = tup[7]

        self._dst_base_offset_ = self._dst_offset - self._std_offset
        self.hasdst = self._get_hasdst()

    def __repr__(self):
        return "tzwinlocal()"

    def __str__(self):
        # str will return the standard name, not the daylight name.
        return "tzwinlocal(%s)" % repr(self._std_abbr)

    def __reduce__(self):
        return (self.__class__, ())


def picknthweekday(year, month, dayofweek, hour, minute, whichweek):
    """ dayofweek == 0 means Sunday, whichweek 5 means last instance """
    first = datetime.datetime(year, month, 1, hour, minute)

    # This will work if dayofweek is ISO weekday (1-7) or Microsoft-style (0-6),
    # Because 7 % 7 = 0
    weekdayone = first.replace(day=((dayofweek - first.isoweekday()) % 7) + 1)
    wd = weekdayone + ((whichweek - 1) * ONEWEEK)
    if (wd.month != month):
        wd -= ONEWEEK

    return wd


def valuestodict(key):
    """Convert a registry key's values to a dictionary."""
    dout = {}
    size = winreg.QueryInfoKey(key)[1]
    tz_res = None

    for i in range(size):
        key_name, value, dtype = winreg.EnumValue(key, i)
        if dtype == winreg.REG_DWORD or dtype == winreg.REG_DWORD_LITTLE_ENDIAN:
            # If it's a DWORD (32-bit integer), it's stored as unsigned - convert
            # that to a proper signed integer
            if value & (1 << 31):
                value = value - (1 << 32)
        elif dtype == winreg.REG_SZ:
            # If it's a reference to the tzres DLL, load the actual string
            if value.startswith('@tzres'):
                tz_res = tz_res or tzres()
                value = tz_res.name_from_string(value)

            value = value.rstrip('\x00')    # Remove trailing nulls

        dout[key_name] = value

    return dout
```
