## Supplementary software v0.2.1 for "Virtual control arms for paediatric myopia trials: external validation of axial-elongation models": utils.py

```
# -*- coding: utf-8 -*-
"""
This module offers general convenience and utility functions for dealing with
datetimes.

.. versionadded:: 2.7.0
"""
from __future__ import unicode_literals

from datetime import datetime, time


def today(tzinfo=None):
    """
    Returns a :py:class:`datetime` representing the current day at midnight

    :param tzinfo:
        The time zone to attach (also used to determine the current day).

    :return:
        A :py:class:`datetime.datetime` object representing the current day
        at midnight.
    """

    dt = datetime.now(tzinfo)
    return datetime.combine(dt.date(), time(0, tzinfo=tzinfo))


def default_tzinfo(dt, tzinfo):
    """
    Sets the ``tzinfo`` parameter on naive datetimes only

    This is useful for example when you are provided a datetime that may have
    either an implicit or explicit time zone, such as when parsing a time zone
    string.

    .. doctest::

        >>> from dateutil.tz import tzoffset
        >>> from dateutil.parser import parse
        >>> from dateutil.utils import default_tzinfo
        >>> dflt_tz = tzoffset("EST", -18000)
        >>> print(default_tzinfo(parse('2014-01-01 12:30 UTC'), dflt_tz))
        2014-01-01 12:30:00+00:00
        >>> print(default_tzinfo(parse('2014-01-01 12:30'), dflt_tz))
        2014-01-01 12:30:00-05:00

    :param dt:
        The datetime on which to replace the time zone

    :param tzinfo:
        The :py:class:`datetime.tzinfo` subclass instance to assign to
        ``dt`` if (and only if) it is naive.

    :return:
        Returns an aware :py:class:`datetime.datetime`.
    """
    if dt.tzinfo is not None:
        return dt
    else:
        return dt.replace(tzinfo=tzinfo)


def within_delta(dt1, dt2, delta):
    """
    Useful for comparing two datetimes that may have a negligible difference
    to be considered equal.
    """
    delta = abs(delta)
    difference = dt1 - dt2
    return -delta <= difference <= delta
```
