## Supplementary software v0.2.1 for "Virtual control arms for paediatric myopia trials: external validation of axial-elongation models": __init__.py

```
# -*- coding: utf-8 -*-
import warnings
import json

from tarfile import TarFile
from pkgutil import get_data
from io import BytesIO

from dateutil.tz import tzfile as _tzfile

__all__ = ["get_zonefile_instance", "gettz", "gettz_db_metadata"]

ZONEFILENAME = "dateutil-zoneinfo.tar.gz"
METADATA_FN = 'METADATA'


class tzfile(_tzfile):
    def __reduce__(self):
        return (gettz, (self._filename,))


def getzoneinfofile_stream():
    try:
        return BytesIO(get_data(__name__, ZONEFILENAME))
    except IOError as e:  # TODO  switch to FileNotFoundError?
        warnings.warn("I/O error({0}): {1}".format(e.errno, e.strerror))
        return None


class ZoneInfoFile(object):
    def __init__(self, zonefile_stream=None):
        if zonefile_stream is not None:
            with TarFile.open(fileobj=zonefile_stream) as tf:
                self.zones = {zf.name: tzfile(tf.extractfile(zf), filename=zf.name)
                              for zf in tf.getmembers()
                              if zf.isfile() and zf.name != METADATA_FN}
                # deal with links: They'll point to their parent object. Less
                # waste of memory
                links = {zl.name: self.zones[zl.linkname]
                         for zl in tf.getmembers() if
                         zl.islnk() or zl.issym()}
                self.zones.update(links)
                try:
                    metadata_json = tf.extractfile(tf.getmember(METADATA_FN))
                    metadata_str = metadata_json.read().decode('UTF-8')
                    self.metadata = json.loads(metadata_str)
                except KeyError:
                    # no metadata in tar file
                    self.metadata = None
        else:
            self.zones = {}
            self.metadata = None

    def get(self, name, default=None):
        """
        Wrapper for :func:`ZoneInfoFile.zones.get`. This is a convenience method
        for retrieving zones from the zone dictionary.

        :param name:
            The name of the zone to retrieve. (Generally IANA zone names)

        :param default:
            The value to return in the event of a missing key.

        .. versionadded:: 2.6.0

        """
        return self.zones.get(name, default)


# The current API has gettz as a module function, although in fact it taps into
# a stateful class. So as a workaround for now, without changing the API, we
# will create a new "global" class instance the first time a user requests a
# timezone. Ugly, but adheres to the api.
#
# TODO: Remove after deprecation period.
_CLASS_ZONE_INSTANCE = []


def get_zonefile_instance(new_instance=False):
    """
    This is a convenience function which provides a :class:`ZoneInfoFile`
    instance using the data provided by the ``dateutil`` package. By default, it
    caches a single instance of the ZoneInfoFile object and returns that.

    :param new_instance:
        If ``True``, a new instance of :class:`ZoneInfoFile` is instantiated and
        used as the cached instance for the next call. Otherwise, new instances
        are created only as necessary.

    :return:
        Returns a :class:`ZoneInfoFile` object.

    .. versionadded:: 2.6
    """
    if new_instance:
        zif = None
    else:
        zif = getattr(get_zonefile_instance, '_cached_instance', None)

    if zif is None:
        zif = ZoneInfoFile(getzoneinfofile_stream())

        get_zonefile_instance._cached_instance = zif

    return zif


def gettz(name):
    """
    This retrieves a time zone from the local zoneinfo tarball that is packaged
    with dateutil.

    :param name:
        An IANA-style time zone name, as found in the zoneinfo file.

    :return:
        Returns a :class:`dateutil.tz.tzfile` time zone object.

    .. warning::
        It is generally inadvisable to use this function, and it is only
        provided for API compatibility with earlier versions. This is *not*
        equivalent to ``dateutil.tz.gettz()``, which selects an appropriate
        time zone based on the inputs, favoring system zoneinfo. This is ONLY
        for accessing the dateutil-specific zoneinfo (which may be out of
        date compared to the system zoneinfo).

    .. deprecated:: 2.6
        If you need to use a specific zoneinfofile over the system zoneinfo,
        instantiate a :class:`dateutil.zoneinfo.ZoneInfoFile` object and call
        :func:`dateutil.zoneinfo.ZoneInfoFile.get(name)` instead.

        Use :func:`get_zonefile_instance` to retrieve an instance of the
        dateutil-provided zoneinfo.
    """
    warnings.warn("zoneinfo.gettz() will be removed in future versions, "
                  "to use the dateutil-provided zoneinfo files, instantiate a "
                  "ZoneInfoFile object and use ZoneInfoFile.zones.get() "
                  "instead. See the documentation for details.",
                  DeprecationWarning)

    if len(_CLASS_ZONE_INSTANCE) == 0:
        _CLASS_ZONE_INSTANCE.append(ZoneInfoFile(getzoneinfofile_stream()))
    return _CLASS_ZONE_INSTANCE[0].zones.get(name)


def gettz_db_metadata():
    """ Get the zonefile metadata

    See `zonefile_metadata`_

    :returns:
        A dictionary with the database metadata

    .. deprecated:: 2.6
        See deprecation warning in :func:`zoneinfo.gettz`. To get metadata,
        query the attribute ``zoneinfo.ZoneInfoFile.metadata``.
    """
    warnings.warn("zoneinfo.gettz_db_metadata() will be removed in future "
                  "versions, to use the dateutil-provided zoneinfo files, "
                  "ZoneInfoFile object and query the 'metadata' attribute "
                  "instead. See the documentation for details.",
                  DeprecationWarning)

    if len(_CLASS_ZONE_INSTANCE) == 0:
        _CLASS_ZONE_INSTANCE.append(ZoneInfoFile(getzoneinfofile_stream()))
    return _CLASS_ZONE_INSTANCE[0].metadata
```
