## Supplementary software v0.2.1 for "Virtual control arms for paediatric myopia trials: external validation of axial-elongation models": METADATA

```
{
    "metadata_version": 2.0,
    "releases_url": [
        "ftp://ftp.iana.org/tz/releases/"
    ],
    "tzdata_file": "tzdata2024a.tar.gz",
    "tzdata_file_sha512": "1f09f1b2327cc9e1afc7e9045e83ee3377918dafe1bee2f282b6991828d03b3c70a4d3a17f9207dfb1361bb25bc214a8922a756e84fa114e9ba476226db57236",
    "tzversion": "2024a",
    "zonegroups": [
        "africa",
        "antarctica",
        "asia",
        "australasia",
        "europe",
        "northamerica",
        "southamerica",
        "etcetera",
        "factory",
        "backzone",
        "backward"
    ]
}
```
