## Supplementary software v0.2.1 for "Virtual control arms for paediatric myopia trials: external validation of axial-elongation models": rebuild.py

```
import logging
import os
import tempfile
import shutil
import json
from subprocess import check_call, check_output
from tarfile import TarFile

from dateutil.zoneinfo import METADATA_FN, ZONEFILENAME


def rebuild(filename, tag=None, format="gz", zonegroups=[], metadata=None):
    """Rebuild the internal timezone info in dateutil/zoneinfo/zoneinfo*tar*

    filename is the timezone tarball from ``ftp.iana.org/tz``.

    """
    tmpdir = tempfile.mkdtemp()
    zonedir = os.path.join(tmpdir, "zoneinfo")
    moduledir = os.path.dirname(__file__)
    try:
        with TarFile.open(filename) as tf:
            for name in zonegroups:
                tf.extract(name, tmpdir)
            filepaths = [os.path.join(tmpdir, n) for n in zonegroups]

            _run_zic(zonedir, filepaths)

        # write metadata file
        with open(os.path.join(zonedir, METADATA_FN), 'w') as f:
            json.dump(metadata, f, indent=4, sort_keys=True)
        target = os.path.join(moduledir, ZONEFILENAME)
        with TarFile.open(target, "w:%s" % format) as tf:
            for entry in os.listdir(zonedir):
                entrypath = os.path.join(zonedir, entry)
                tf.add(entrypath, entry)
    finally:
        shutil.rmtree(tmpdir)


def _run_zic(zonedir, filepaths):
    """Calls the ``zic`` compiler in a compatible way to get a "fat" binary.

    Recent versions of ``zic`` default to ``-b slim``, while older versions
    don't even have the ``-b`` option (but default to "fat" binaries). The
    current version of dateutil does not support Version 2+ TZif files, which
    causes problems when used in conjunction with "slim" binaries, so this
    function is used to ensure that we always get a "fat" binary.
    """

    try:
        help_text = check_output(["zic", "--help"])
    except OSError as e:
        _print_on_nosuchfile(e)
        raise

    if b"-b " in help_text:
        bloat_args = ["-b", "fat"]
    else:
        bloat_args = []

    check_call(["zic"] + bloat_args + ["-d", zonedir] + filepaths)


def _print_on_nosuchfile(e):
    """Print helpful troubleshooting message

    e is an exception raised by subprocess.check_call()

    """
    if e.errno == 2:
        logging.error(
            "Could not find zic. Perhaps you need to install "
            "libc-bin or some other package that provides it, "
            "or it's not in your PATH?")
```
