## Supplementary software v0.2.1 for "Virtual control arms for paediatric myopia trials: external validation of axial-elongation models": LICENSE

```
Copyright 2017- Paul Ganssle <paul@ganssle.io>
Copyright 2017- dateutil contributors (see AUTHORS file)

   Licensed under the Apache License, Version 2.0 (the "License");
   you may not use this file except in compliance with the License.
   You may obtain a copy of the License at

       http://www.apache.org/licenses/LICENSE-2.0

   Unless required by applicable law or agreed to in writing, software
   distributed under the License is distributed on an "AS IS" BASIS,
   WITHOUT WARRANTIES OR CONDITIONS OF ANY KIND, either express or implied.
   See the License for the specific language governing permissions and
   limitations under the License.

The above license applies to all contributions after 2017-12-01, as well as
all contributions that have been re-licensed (see AUTHORS file for the list of
contributors who have re-licensed their code).
--------------------------------------------------------------------------------
dateutil - Extensions to the standard Python datetime module.

Copyright (c) 2003-2011 - Gustavo Niemeyer <gustavo@niemeyer.net>
Copyright (c) 2012-2014 - Tomi Pieviläinen <tomi.pievilainen@iki.fi>
Copyright (c) 2014-2016 - Yaron de Leeuw <me@jarondl.net>
Copyright (c) 2015-     - Paul Ganssle <paul@ganssle.io>
Copyright (c) 2015-     - dateutil contributors (see AUTHORS file)

All rights reserved.

Redistribution and use in source and binary forms, with or without
modification, are permitted provided that the following conditions are met:

    * Redistributions of source code must retain the above copyright notice,
      this list of conditions and the following disclaimer.
    * Redistributions in binary form must reproduce the above copyright notice,
      this list of conditions and the following disclaimer in the documentation
      and/or other materials provided with the distribution.
    * Neither the name of the copyright holder nor the names of its
      contributors may be used to endorse or promote products derived from
      this software without specific prior written permission.

THIS SOFTWARE IS PROVIDED BY THE COPYRIGHT HOLDERS AND CONTRIBUTORS
"AS IS" AND ANY EXPRESS OR IMPLIED WARRANTIES, INCLUDING, BUT NOT
LIMITED TO, THE IMPLIED WARRANTIES OF MERCHANTABILITY AND FITNESS FOR
A PARTICULAR PURPOSE ARE DISCLAIMED. IN NO EVENT SHALL THE COPYRIGHT OWNER OR
CONTRIBUTORS BE LIABLE FOR ANY DIRECT, INDIRECT, INCIDENTAL, SPECIAL,
EXEMPLARY, OR CONSEQUENTIAL DAMAGES (INCLUDING, BUT NOT LIMITED TO,
PROCUREMENT OF SUBSTITUTE GOODS OR SERVICES; LOSS OF USE, DATA, OR
PROFITS; OR BUSINESS INTERRUPTION) HOWEVER CAUSED AND ON ANY THEORY OF
LIABILITY, WHETHER IN CONTRACT, STRICT LIABILITY, OR TORT (INCLUDING
NEGLIGENCE OR OTHERWISE) ARISING IN ANY WAY OUT OF THE USE OF THIS
SOFTWARE, EVEN IF ADVISED OF THE POSSIBILITY OF SUCH DAMAGE.

The above BSD License Applies to all code, even that also covered by Apache 2.0.
```
