## Supplementary software v0.2.1 for "Virtual control arms for paediatric myopia trials: external validation of axial-elongation models": METADATA

```
Metadata-Version: 2.1
Name: python-dateutil
Version: 2.9.0.post0
Summary: Extensions to the standard Python datetime module
Home-page: https://github.com/dateutil/dateutil
Author: Gustavo Niemeyer
Author-email: gustavo@niemeyer.net
Maintainer: Paul Ganssle
Maintainer-email: dateutil@python.org
License: Dual License
Project-URL: Documentation, https://dateutil.readthedocs.io/en/stable/
Project-URL: Source, https://github.com/dateutil/dateutil
Classifier: Development Status :: 5 - Production/Stable
Classifier: Intended Audience :: Developers
Classifier: License :: OSI Approved :: BSD License
Classifier: License :: OSI Approved :: Apache Software License
Classifier: Programming Language :: Python
Classifier: Programming Language :: Python :: 2
Classifier: Programming Language :: Python :: 2.7
Classifier: Programming Language :: Python :: 3
Classifier: Programming Language :: Python :: 3.3
Classifier: Programming Language :: Python :: 3.4
Classifier: Programming Language :: Python :: 3.5
Classifier: Programming Language :: Python :: 3.6
Classifier: Programming Language :: Python :: 3.7
Classifier: Programming Language :: Python :: 3.8
Classifier: Programming Language :: Python :: 3.9
Classifier: Programming Language :: Python :: 3.10
Classifier: Programming Language :: Python :: 3.11
Classifier: Programming Language :: Python :: 3.12
Classifier: Topic :: Software Development :: Libraries
Requires-Python: !=3.0.*,!=3.1.*,!=3.2.*,>=2.7
Description-Content-Type: text/x-rst
License-File: LICENSE
Requires-Dist: six >=1.5

dateutil - powerful extensions to datetime
==========================================

|pypi| |support| |licence|

|gitter| |readthedocs|

|travis| |appveyor| |pipelines| |coverage|

.. |pypi| image:: https://img.shields.io/pypi/v/python-dateutil.svg?style=flat-square
    :target: https://pypi.org/project/python-dateutil/
    :alt: pypi version

.. |support| image:: https://img.shields.io/pypi/pyversions/python-dateutil.svg?style=flat-square
    :target: https://pypi.org/project/python-dateutil/
    :alt: supported Python version

.. |travis| image:: https://img.shields.io/travis/dateutil/dateutil/master.svg?style=flat-square&label=Travis%20Build
    :target: https://travis-ci.org/dateutil/dateutil
    :alt: travis build status

.. |appveyor| image:: https://img.shields.io/appveyor/ci/dateutil/dateutil/master.svg?style=flat-square&logo=appveyor
    :target: https://ci.appveyor.com/project/dateutil/dateutil
    :alt: appveyor build status

.. |pipelines| image:: https://dev.azure.com/pythondateutilazure/dateutil/_apis/build/status/dateutil.dateutil?branchName=master
    :target: https://dev.azure.com/pythondateutilazure/dateutil/_build/latest?definitionId=1&branchName=master
    :alt: azure pipelines build status

.. |coverage| image:: https://codecov.io/gh/dateutil/dateutil/branch/master/graphs/badge.svg?branch=master
    :target: https://codecov.io/gh/dateutil/dateutil?branch=master
    :alt: Code coverage

.. |gitter| image:: https://badges.gitter.im/dateutil/dateutil.svg
   :alt: Join the chat at https://gitter.im/dateutil/dateutil
   :target: https://gitter.im/dateutil/dateutil

.. |licence| image:: https://img.shields.io/pypi/l/python-dateutil.svg?style=flat-square
    :target: https://pypi.org/project/python-dateutil/
    :alt: licence

.. |readthedocs| image:: https://img.shields.io/readthedocs/dateutil/latest.svg?style=flat-square&label=Read%20the%20Docs
   :alt: Read the documentation at https://dateutil.readthedocs.io/en/latest/
   :target: https://dateutil.readthedocs.io/en/latest/

The `dateutil` module provides powerful extensions to
the standard `datetime` module, available in Python.

Installation
============
`dateutil` can be installed from PyPI using `pip` (note that the package name is
different from the importable name)::

    pip install python-dateutil

Download
========
dateutil is available on PyPI
https://pypi.org/project/python-dateutil/

The documentation is hosted at:
https://dateutil.readthedocs.io/en/stable/

Code
====
The code and issue tracker are hosted on GitHub:
https://github.com/dateutil/dateutil/

Features
========

* Computing of relative deltas (next month, next year,
  next Monday, last week of month, etc);
* Computing of relative deltas between two given
  date and/or datetime objects;
* Computing of dates based on very flexible recurrence rules,
  using a superset of the `iCalendar <https://www.ietf.org/rfc/rfc2445.txt>`_
  specification. Parsing of RFC strings is supported as well.
* Generic parsing of dates in almost any string format;
* Timezone (tzinfo) implementations for tzfile(5) format
  files (/etc/localtime, /usr/share/zoneinfo, etc), TZ
  environment string (in all known formats), iCalendar
  format files, given ranges (with help from relative deltas),
  local machine timezone, fixed offset timezone, UTC timezone,
  and Windows registry-based time zones.
* Internal up-to-date world timezone information based on
  Olson's database.
* Computing of Easter Sunday dates for any given year,
  using Western, Orthodox or Julian algorithms;
* A comprehensive test suite.

Quick example
=============
Here's a snapshot, just to give an idea about the power of the
package. For more examples, look at the documentation.

Suppose you want to know how much time is left, in
years/months/days/etc, before the next easter happening on a
year with a Friday 13th in August, and you want to get today's
date out of the "date" unix system command. Here is the code:

.. code-block:: python3

    >>> from dateutil.relativedelta import *
    >>> from dateutil.easter import *
    >>> from dateutil.rrule import *
    >>> from dateutil.parser import *
    >>> from datetime import *
    >>> now = parse("Sat Oct 11 17:13:46 UTC 2003")
    >>> today = now.date()
    >>> year = rrule(YEARLY,dtstart=now,bymonth=8,bymonthday=13,byweekday=FR)[0].year
    >>> rdelta = relativedelta(easter(year), today)
    >>> print("Today is: %s" % today)
    Today is: 2003-10-11
    >>> print("Year with next Aug 13th on a Friday is: %s" % year)
    Year with next Aug 13th on a Friday is: 2004
    >>> print("How far is the Easter of that year: %s" % rdelta)
    How far is the Easter of that year: relativedelta(months=+6)
    >>> print("And the Easter of that year is: %s" % (today+rdelta))
    And the Easter of that year is: 2004-04-11

Being exactly 6 months ahead was **really** a coincidence :)

Contributing
============

We welcome many types of contributions - bug reports, pull requests (code, infrastructure or documentation fixes). For more information about how to contribute to the project, see the ``CONTRIBUTING.md`` file in the repository.


Author
======
The dateutil module was written by Gustavo Niemeyer <gustavo@niemeyer.net>
in 2003.

It is maintained by:

* Gustavo Niemeyer <gustavo@niemeyer.net> 2003-2011
* Tomi Pieviläinen <tomi.pievilainen@iki.fi> 2012-2014
* Yaron de Leeuw <me@jarondl.net> 2014-2016
* Paul Ganssle <paul@ganssle.io> 2015-

Starting with version 2.4.1 and running until 2.8.2, all source and binary
distributions will be signed by a PGP key that has, at the very least, been
signed by the key which made the previous release. A table of release signing
keys can be found below:

===========  ============================
Releases     Signing key fingerprint
===========  ============================
2.4.1-2.8.2  `6B49 ACBA DCF6 BD1C A206 67AB CD54 FCE3 D964 BEFB`_
===========  ============================

New releases *may* have signed tags, but binary and source distributions
uploaded to PyPI will no longer have GPG signatures attached.

Contact
=======
Our mailing list is available at `dateutil@python.org <https://mail.python.org/mailman/listinfo/dateutil>`_. As it is hosted by the PSF, it is subject to the `PSF code of
conduct <https://www.python.org/psf/conduct/>`_.

License
=======

All contributions after December 1, 2017 released under dual license - either `Apache 2.0 License <https://www.apache.org/licenses/LICENSE-2.0>`_ or the `BSD 3-Clause License <https://opensource.org/licenses/BSD-3-Clause>`_. Contributions before December 1, 2017 - except those those explicitly relicensed - are released only under the BSD 3-Clause License.


.. _6B49 ACBA DCF6 BD1C A206 67AB CD54 FCE3 D964 BEFB:
   https://pgp.mit.edu/pks/lookup?op=vindex&search=0xCD54FCE3D964BEFB
```
