## Supplementary software v0.2.1 for "Virtual control arms for paediatric myopia trials: external validation of axial-elongation models": __future__.py

```
"""Record of phased-in incompatible language changes.

Each line is of the form:

    FeatureName = "_Feature(" OptionalRelease "," MandatoryRelease ","
                              CompilerFlag ")"

where, normally, OptionalRelease < MandatoryRelease, and both are 5-tuples
of the same form as sys.version_info:

    (PY_MAJOR_VERSION, # the 2 in 2.1.0a3; an int
     PY_MINOR_VERSION, # the 1; an int
     PY_MICRO_VERSION, # the 0; an int
     PY_RELEASE_LEVEL, # "alpha", "beta", "candidate" or "final"; string
     PY_RELEASE_SERIAL # the 3; an int
    )

OptionalRelease records the first release in which

    from __future__ import FeatureName

was accepted.

In the case of MandatoryReleases that have not yet occurred,
MandatoryRelease predicts the release in which the feature will become part
of the language.

Else MandatoryRelease records when the feature became part of the language;
in releases at or after that, modules no longer need

    from __future__ import FeatureName

to use the feature in question, but may continue to use such imports.

MandatoryRelease may also be None, meaning that a planned feature got
dropped or that the release version is undetermined.

Instances of class _Feature have two corresponding methods,
.getOptionalRelease() and .getMandatoryRelease().

CompilerFlag is the (bitfield) flag that should be passed in the fourth
argument to the builtin function compile() to enable the feature in
dynamically compiled code.  This flag is stored in the .compiler_flag
attribute on _Future instances.  These values must match the appropriate
#defines of CO_xxx flags in Include/cpython/compile.h.

No feature line is ever to be deleted from this file.
"""

all_feature_names = [
    "nested_scopes",
    "generators",
    "division",
    "absolute_import",
    "with_statement",
    "print_function",
    "unicode_literals",
    "barry_as_FLUFL",
    "generator_stop",
    "annotations",
]

__all__ = ["all_feature_names"] + all_feature_names

# The CO_xxx symbols are defined here under the same names defined in
# code.h and used by compile.h, so that an editor search will find them here.
# However, they're not exported in __all__, because they don't really belong to
# this module.
CO_NESTED = 0x0010                      # nested_scopes
CO_GENERATOR_ALLOWED = 0                # generators (obsolete, was 0x1000)
CO_FUTURE_DIVISION = 0x20000            # division
CO_FUTURE_ABSOLUTE_IMPORT = 0x40000     # perform absolute imports by default
CO_FUTURE_WITH_STATEMENT = 0x80000      # with statement
CO_FUTURE_PRINT_FUNCTION = 0x100000     # print function
CO_FUTURE_UNICODE_LITERALS = 0x200000   # unicode string literals
CO_FUTURE_BARRY_AS_BDFL = 0x400000
CO_FUTURE_GENERATOR_STOP = 0x800000     # StopIteration becomes RuntimeError in generators
CO_FUTURE_ANNOTATIONS = 0x1000000       # annotations become strings at runtime


class _Feature:

    def __init__(self, optionalRelease, mandatoryRelease, compiler_flag):
        self.optional = optionalRelease
        self.mandatory = mandatoryRelease
        self.compiler_flag = compiler_flag

    def getOptionalRelease(self):
        """Return first release in which this feature was recognized.

        This is a 5-tuple, of the same form as sys.version_info.
        """
        return self.optional

    def getMandatoryRelease(self):
        """Return release in which this feature will become mandatory.

        This is a 5-tuple, of the same form as sys.version_info, or, if
        the feature was dropped, or the release date is undetermined, is None.
        """
        return self.mandatory

    def __repr__(self):
        return "_Feature" + repr((self.optional,
                                  self.mandatory,
                                  self.compiler_flag))


nested_scopes = _Feature((2, 1, 0, "beta",  1),
                         (2, 2, 0, "alpha", 0),
                         CO_NESTED)

generators = _Feature((2, 2, 0, "alpha", 1),
                      (2, 3, 0, "final", 0),
                      CO_GENERATOR_ALLOWED)

division = _Feature((2, 2, 0, "alpha", 2),
                    (3, 0, 0, "alpha", 0),
                    CO_FUTURE_DIVISION)

absolute_import = _Feature((2, 5, 0, "alpha", 1),
                           (3, 0, 0, "alpha", 0),
                           CO_FUTURE_ABSOLUTE_IMPORT)

with_statement = _Feature((2, 5, 0, "alpha", 1),
                          (2, 6, 0, "alpha", 0),
                          CO_FUTURE_WITH_STATEMENT)

print_function = _Feature((2, 6, 0, "alpha", 2),
                          (3, 0, 0, "alpha", 0),
                          CO_FUTURE_PRINT_FUNCTION)

unicode_literals = _Feature((2, 6, 0, "alpha", 2),
                            (3, 0, 0, "alpha", 0),
                            CO_FUTURE_UNICODE_LITERALS)

barry_as_FLUFL = _Feature((3, 1, 0, "alpha", 2),
                          (4, 0, 0, "alpha", 0),
                          CO_FUTURE_BARRY_AS_BDFL)

generator_stop = _Feature((3, 5, 0, "beta", 1),
                          (3, 7, 0, "alpha", 0),
                          CO_FUTURE_GENERATOR_STOP)

annotations = _Feature((3, 7, 0, "beta", 1),
                       None,
                       CO_FUTURE_ANNOTATIONS)
```
