## Supplementary software v0.2.1 for "Virtual control arms for paediatric myopia trials: external validation of axial-elongation models": __hello__.py

```
initialized = True

class TestFrozenUtf8_1:
    """\u00b6"""

class TestFrozenUtf8_2:
    """\u03c0"""

class TestFrozenUtf8_4:
    """\U0001f600"""

def main():
    print("Hello world!")

if __name__ == '__main__':
    main()
```
