## Supplementary software v0.2.1 for "Virtual control arms for paediatric myopia trials: external validation of axial-elongation models": _android_support.py

```
import io
import sys
from threading import RLock
from time import sleep, time

# The maximum length of a log message in bytes, including the level marker and
# tag, is defined as LOGGER_ENTRY_MAX_PAYLOAD at
# https://cs.android.com/android/platform/superproject/+/android-14.0.0_r1:system/logging/liblog/include/log/log.h;l=71.
# Messages longer than this will be truncated by logcat. This limit has already
# been reduced at least once in the history of Android (from 4076 to 4068 between
# API level 23 and 26), so leave some headroom.
MAX_BYTES_PER_WRITE = 4000

# UTF-8 uses a maximum of 4 bytes per character, so limiting text writes to this
# size ensures that we can always avoid exceeding MAX_BYTES_PER_WRITE.
# However, if the actual number of bytes per character is smaller than that,
# then we may still join multiple consecutive text writes into binary
# writes containing a larger number of characters.
MAX_CHARS_PER_WRITE = MAX_BYTES_PER_WRITE // 4


# When embedded in an app on current versions of Android, there's no easy way to
# monitor the C-level stdout and stderr. The testbed comes with a .c file to
# redirect them to the system log using a pipe, but that wouldn't be convenient
# or appropriate for all apps. So we redirect at the Python level instead.
def init_streams(android_log_write, stdout_prio, stderr_prio):
    if sys.executable:
        return  # Not embedded in an app.

    global logcat
    logcat = Logcat(android_log_write)

    sys.stdout = TextLogStream(
        stdout_prio, "python.stdout", sys.stdout.fileno())
    sys.stderr = TextLogStream(
        stderr_prio, "python.stderr", sys.stderr.fileno())


class TextLogStream(io.TextIOWrapper):
    def __init__(self, prio, tag, fileno=None, **kwargs):
        # The default is surrogateescape for stdout and backslashreplace for
        # stderr, but in the context of an Android log, readability is more
        # important than reversibility.
        kwargs.setdefault("encoding", "UTF-8")
        kwargs.setdefault("errors", "backslashreplace")

        super().__init__(BinaryLogStream(prio, tag, fileno), **kwargs)
        self._lock = RLock()
        self._pending_bytes = []
        self._pending_bytes_count = 0

    def __repr__(self):
        return f"<TextLogStream {self.buffer.tag!r}>"

    def write(self, s):
        if not isinstance(s, str):
            raise TypeError(
                f"write() argument must be str, not {type(s).__name__}")

        # In case `s` is a str subclass that writes itself to stdout or stderr
        # when we call its methods, convert it to an actual str.
        s = str.__str__(s)

        # We want to emit one log message per line wherever possible, so split
        # the string into lines first. Note that "".splitlines() == [], so
        # nothing will be logged for an empty string.
        with self._lock:
            for line in s.splitlines(keepends=True):
                while line:
                    chunk = line[:MAX_CHARS_PER_WRITE]
                    line = line[MAX_CHARS_PER_WRITE:]
                    self._write_chunk(chunk)

        return len(s)

    # The size and behavior of TextIOWrapper's buffer is not part of its public
    # API, so we handle buffering ourselves to avoid truncation.
    def _write_chunk(self, s):
        b = s.encode(self.encoding, self.errors)
        if self._pending_bytes_count + len(b) > MAX_BYTES_PER_WRITE:
            self.flush()

        self._pending_bytes.append(b)
        self._pending_bytes_count += len(b)
        if (
            self.write_through
            or b.endswith(b"\n")
            or self._pending_bytes_count > MAX_BYTES_PER_WRITE
        ):
            self.flush()

    def flush(self):
        with self._lock:
            self.buffer.write(b"".join(self._pending_bytes))
            self._pending_bytes.clear()
            self._pending_bytes_count = 0

    # Since this is a line-based logging system, line buffering cannot be turned
    # off, i.e. a newline always causes a flush.
    @property
    def line_buffering(self):
        return True


class BinaryLogStream(io.RawIOBase):
    def __init__(self, prio, tag, fileno=None):
        self.prio = prio
        self.tag = tag
        self._fileno = fileno

    def __repr__(self):
        return f"<BinaryLogStream {self.tag!r}>"

    def writable(self):
        return True

    def write(self, b):
        if type(b) is not bytes:
            try:
                b = bytes(memoryview(b))
            except TypeError:
                raise TypeError(
                    f"write() argument must be bytes-like, not {type(b).__name__}"
                ) from None

        # Writing an empty string to the stream should have no effect.
        if b:
            logcat.write(self.prio, self.tag, b)
        return len(b)

    # This is needed by the test suite --timeout option, which uses faulthandler.
    def fileno(self):
        if self._fileno is None:
            raise io.UnsupportedOperation("fileno")
        return self._fileno


# When a large volume of data is written to logcat at once, e.g. when a test
# module fails in --verbose3 mode, there's a risk of overflowing logcat's own
# buffer and losing messages. We avoid this by imposing a rate limit using the
# token bucket algorithm, based on a conservative estimate of how fast `adb
# logcat` can consume data.
MAX_BYTES_PER_SECOND = 1024 * 1024

# The logcat buffer size of a device can be determined by running `logcat -g`.
# We set the token bucket size to half of the buffer size of our current minimum
# API level, because other things on the system will be producing messages as
# well.
BUCKET_SIZE = 128 * 1024

# https://cs.android.com/android/platform/superproject/+/android-14.0.0_r1:system/logging/liblog/include/log/log_read.h;l=39
PER_MESSAGE_OVERHEAD = 28


class Logcat:
    def __init__(self, android_log_write):
        self.android_log_write = android_log_write
        self._lock = RLock()
        self._bucket_level = 0
        self._prev_write_time = time()

    def write(self, prio, tag, message):
        # Encode null bytes using "modified UTF-8" to avoid them truncating the
        # message.
        message = message.replace(b"\x00", b"\xc0\x80")

        with self._lock:
            now = time()
            self._bucket_level += (
                (now - self._prev_write_time) * MAX_BYTES_PER_SECOND)

            # If the bucket level is still below zero, the clock must have gone
            # backwards, so reset it to zero and continue.
            self._bucket_level = max(0, min(self._bucket_level, BUCKET_SIZE))
            self._prev_write_time = now

            self._bucket_level -= PER_MESSAGE_OVERHEAD + len(tag) + len(message)
            if self._bucket_level < 0:
                sleep(-self._bucket_level / MAX_BYTES_PER_SECOND)

            self.android_log_write(prio, tag, message)
```
