## Supplementary software v0.2.1 for "Virtual control arms for paediatric myopia trials: external validation of axial-elongation models": _apple_support.py

```
import io
import sys


def init_streams(log_write, stdout_level, stderr_level):
    # Redirect stdout and stderr to the Apple system log. This method is
    # invoked by init_apple_streams() (initconfig.c) if config->use_system_logger
    # is enabled.
    sys.stdout = SystemLog(log_write, stdout_level, errors=sys.stderr.errors)
    sys.stderr = SystemLog(log_write, stderr_level, errors=sys.stderr.errors)


class SystemLog(io.TextIOWrapper):
    def __init__(self, log_write, level, **kwargs):
        kwargs.setdefault("encoding", "UTF-8")
        kwargs.setdefault("line_buffering", True)
        super().__init__(LogStream(log_write, level), **kwargs)

    def __repr__(self):
        return f"<SystemLog (level {self.buffer.level})>"

    def write(self, s):
        if not isinstance(s, str):
            raise TypeError(
                f"write() argument must be str, not {type(s).__name__}")

        # In case `s` is a str subclass that writes itself to stdout or stderr
        # when we call its methods, convert it to an actual str.
        s = str.__str__(s)

        # We want to emit one log message per line, so split
        # the string before sending it to the superclass.
        for line in s.splitlines(keepends=True):
            super().write(line)

        return len(s)


class LogStream(io.RawIOBase):
    def __init__(self, log_write, level):
        self.log_write = log_write
        self.level = level

    def __repr__(self):
        return f"<LogStream (level {self.level!r})>"

    def writable(self):
        return True

    def write(self, b):
        if type(b) is not bytes:
            try:
                b = bytes(memoryview(b))
            except TypeError:
                raise TypeError(
                    f"write() argument must be bytes-like, not {type(b).__name__}"
                ) from None

        # Writing an empty string to the stream should have no effect.
        if b:
            # Encode null bytes using "modified UTF-8" to avoid truncating the
            # message. This should not affect the return value, as the caller
            # may be expecting it to match the length of the input.
            self.log_write(self.level, b.replace(b"\x00", b"\xc0\x80"))

        return len(b)
```
