## Supplementary software v0.2.1 for "Virtual control arms for paediatric myopia trials: external validation of axial-elongation models": _collections_abc.py

```
# Copyright 2007 Google, Inc. All Rights Reserved.
# Licensed to PSF under a Contributor Agreement.

"""Abstract Base Classes (ABCs) for collections, according to PEP 3119.

Unit tests are in test_collections.
"""

############ Maintenance notes #########################################
#
# ABCs are different from other standard library modules in that they
# specify compliance tests.  In general, once an ABC has been published,
# new methods (either abstract or concrete) cannot be added.
#
# Though classes that inherit from an ABC would automatically receive a
# new mixin method, registered classes would become non-compliant and
# violate the contract promised by ``isinstance(someobj, SomeABC)``.
#
# Though irritating, the correct procedure for adding new abstract or
# mixin methods is to create a new ABC as a subclass of the previous
# ABC.  For example, union(), intersection(), and difference() cannot
# be added to Set but could go into a new ABC that extends Set.
#
# Because they are so hard to change, new ABCs should have their APIs
# carefully thought through prior to publication.
#
# Since ABCMeta only checks for the presence of methods, it is possible
# to alter the signature of a method by adding optional arguments
# or changing parameters names.  This is still a bit dubious but at
# least it won't cause isinstance() to return an incorrect result.
#
#
#######################################################################

from abc import ABCMeta, abstractmethod
import sys

GenericAlias = type(list[int])
EllipsisType = type(...)
def _f(): pass
FunctionType = type(_f)
del _f

__all__ = ["Awaitable", "Coroutine",
           "AsyncIterable", "AsyncIterator", "AsyncGenerator",
           "Hashable", "Iterable", "Iterator", "Generator", "Reversible",
           "Sized", "Container", "Callable", "Collection",
           "Set", "MutableSet",
           "Mapping", "MutableMapping",
           "MappingView", "KeysView", "ItemsView", "ValuesView",
           "Sequence", "MutableSequence",
           "ByteString", "Buffer",
           ]

# This module has been renamed from collections.abc to _collections_abc to
# speed up interpreter startup. Some of the types such as MutableMapping are
# required early but collections module imports a lot of other modules.
# See issue #19218
__name__ = "collections.abc"

# Private list of types that we want to register with the various ABCs
# so that they will pass tests like:
#       it = iter(somebytearray)
#       assert isinstance(it, Iterable)
# Note:  in other implementations, these types might not be distinct
# and they may have their own implementation specific types that
# are not included on this list.
bytes_iterator = type(iter(b''))
bytearray_iterator = type(iter(bytearray()))
#callable_iterator = ???
dict_keyiterator = type(iter({}.keys()))
dict_valueiterator = type(iter({}.values()))
dict_itemiterator = type(iter({}.items()))
list_iterator = type(iter([]))
list_reverseiterator = type(iter(reversed([])))
range_iterator = type(iter(range(0)))
longrange_iterator = type(iter(range(1 << 1000)))
set_iterator = type(iter(set()))
str_iterator = type(iter(""))
tuple_iterator = type(iter(()))
zip_iterator = type(iter(zip()))
## views ##
dict_keys = type({}.keys())
dict_values = type({}.values())
dict_items = type({}.items())
## misc ##
mappingproxy = type(type.__dict__)
def _get_framelocalsproxy():
    return type(sys._getframe().f_locals)
framelocalsproxy = _get_framelocalsproxy()
del _get_framelocalsproxy
generator = type((lambda: (yield))())
## coroutine ##
async def _coro(): pass
_coro = _coro()
coroutine = type(_coro)
_coro.close()  # Prevent ResourceWarning
del _coro
## asynchronous generator ##
async def _ag(): yield
_ag = _ag()
async_generator = type(_ag)
del _ag


### ONE-TRICK PONIES ###

def _check_methods(C, *methods):
    mro = C.__mro__
    for method in methods:
        for B in mro:
            if method in B.__dict__:
                if B.__dict__[method] is None:
                    return NotImplemented
                break
        else:
            return NotImplemented
    return True

class Hashable(metaclass=ABCMeta):

    __slots__ = ()

    @abstractmethod
    def __hash__(self):
        return 0

    @classmethod
    def __subclasshook__(cls, C):
        if cls is Hashable:
            return _check_methods(C, "__hash__")
        return NotImplemented


class Awaitable(metaclass=ABCMeta):

    __slots__ = ()

    @abstractmethod
    def __await__(self):
        yield

    @classmethod
    def __subclasshook__(cls, C):
        if cls is Awaitable:
            return _check_methods(C, "__await__")
        return NotImplemented

    __class_getitem__ = classmethod(GenericAlias)


class Coroutine(Awaitable):

    __slots__ = ()

    @abstractmethod
    def send(self, value):
        """Send a value into the coroutine.
        Return next yielded value or raise StopIteration.
        """
        raise StopIteration

    @abstractmethod
    def throw(self, typ, val=None, tb=None):
        """Raise an exception in the coroutine.
        Return next yielded value or raise StopIteration.
        """
        if val is None:
            if tb is None:
                raise typ
            val = typ()
        if tb is not None:
            val = val.with_traceback(tb)
        raise val

    def close(self):
        """Raise GeneratorExit inside coroutine.
        """
        try:
            self.throw(GeneratorExit)
        except (GeneratorExit, StopIteration):
            pass
        else:
            raise RuntimeError("coroutine ignored GeneratorExit")

    @classmethod
    def __subclasshook__(cls, C):
        if cls is Coroutine:
            return _check_methods(C, '__await__', 'send', 'throw', 'close')
        return NotImplemented


Coroutine.register(coroutine)


class AsyncIterable(metaclass=ABCMeta):

    __slots__ = ()

    @abstractmethod
    def __aiter__(self):
        return AsyncIterator()

    @classmethod
    def __subclasshook__(cls, C):
        if cls is AsyncIterable:
            return _check_methods(C, "__aiter__")
        return NotImplemented

    __class_getitem__ = classmethod(GenericAlias)


class AsyncIterator(AsyncIterable):

    __slots__ = ()

    @abstractmethod
    async def __anext__(self):
        """Return the next item or raise StopAsyncIteration when exhausted."""
        raise StopAsyncIteration

    def __aiter__(self):
        return self

    @classmethod
    def __subclasshook__(cls, C):
        if cls is AsyncIterator:
            return _check_methods(C, "__anext__", "__aiter__")
        return NotImplemented


class AsyncGenerator(AsyncIterator):

    __slots__ = ()

    async def __anext__(self):
        """Return the next item from the asynchronous generator.
        When exhausted, raise StopAsyncIteration.
        """
        return await self.asend(None)

    @abstractmethod
    async def asend(self, value):
        """Send a value into the asynchronous generator.
        Return next yielded value or raise StopAsyncIteration.
        """
        raise StopAsyncIteration

    @abstractmethod
    async def athrow(self, typ, val=None, tb=None):
        """Raise an exception in the asynchronous generator.
        Return next yielded value or raise StopAsyncIteration.
        """
        if val is None:
            if tb is None:
                raise typ
            val = typ()
        if tb is not None:
            val = val.with_traceback(tb)
        raise val

    async def aclose(self):
        """Raise GeneratorExit inside coroutine.
        """
        try:
            await self.athrow(GeneratorExit)
        except (GeneratorExit, StopAsyncIteration):
            pass
        else:
            raise RuntimeError("asynchronous generator ignored GeneratorExit")

    @classmethod
    def __subclasshook__(cls, C):
        if cls is AsyncGenerator:
            return _check_methods(C, '__aiter__', '__anext__',
                                  'asend', 'athrow', 'aclose')
        return NotImplemented


AsyncGenerator.register(async_generator)


class Iterable(metaclass=ABCMeta):

    __slots__ = ()

    @abstractmethod
    def __iter__(self):
        while False:
            yield None

    @classmethod
    def __subclasshook__(cls, C):
        if cls is Iterable:
            return _check_methods(C, "__iter__")
        return NotImplemented

    __class_getitem__ = classmethod(GenericAlias)


class Iterator(Iterable):

    __slots__ = ()

    @abstractmethod
    def __next__(self):
        'Return the next item from the iterator. When exhausted, raise StopIteration'
        raise StopIteration

    def __iter__(self):
        return self

    @classmethod
    def __subclasshook__(cls, C):
        if cls is Iterator:
            return _check_methods(C, '__iter__', '__next__')
        return NotImplemented


Iterator.register(bytes_iterator)
Iterator.register(bytearray_iterator)
#Iterator.register(callable_iterator)
Iterator.register(dict_keyiterator)
Iterator.register(dict_valueiterator)
Iterator.register(dict_itemiterator)
Iterator.register(list_iterator)
Iterator.register(list_reverseiterator)
Iterator.register(range_iterator)
Iterator.register(longrange_iterator)
Iterator.register(set_iterator)
Iterator.register(str_iterator)
Iterator.register(tuple_iterator)
Iterator.register(zip_iterator)


class Reversible(Iterable):

    __slots__ = ()

    @abstractmethod
    def __reversed__(self):
        while False:
            yield None

    @classmethod
    def __subclasshook__(cls, C):
        if cls is Reversible:
            return _check_methods(C, "__reversed__", "__iter__")
        return NotImplemented


class Generator(Iterator):

    __slots__ = ()

    def __next__(self):
        """Return the next item from the generator.
        When exhausted, raise StopIteration.
        """
        return self.send(None)

    @abstractmethod
    def send(self, value):
        """Send a value into the generator.
        Return next yielded value or raise StopIteration.
        """
        raise StopIteration

    @abstractmethod
    def throw(self, typ, val=None, tb=None):
        """Raise an exception in the generator.
        Return next yielded value or raise StopIteration.
        """
        if val is None:
            if tb is None:
                raise typ
            val = typ()
        if tb is not None:
            val = val.with_traceback(tb)
        raise val

    def close(self):
        """Raise GeneratorExit inside generator.
        """
        try:
            self.throw(GeneratorExit)
        except (GeneratorExit, StopIteration):
            pass
        else:
            raise RuntimeError("generator ignored GeneratorExit")

    @classmethod
    def __subclasshook__(cls, C):
        if cls is Generator:
            return _check_methods(C, '__iter__', '__next__',
                                  'send', 'throw', 'close')
        return NotImplemented


Generator.register(generator)


class Sized(metaclass=ABCMeta):

    __slots__ = ()

    @abstractmethod
    def __len__(self):
        return 0

    @classmethod
    def __subclasshook__(cls, C):
        if cls is Sized:
            return _check_methods(C, "__len__")
        return NotImplemented


class Container(metaclass=ABCMeta):

    __slots__ = ()

    @abstractmethod
    def __contains__(self, x):
        return False

    @classmethod
    def __subclasshook__(cls, C):
        if cls is Container:
            return _check_methods(C, "__contains__")
        return NotImplemented

    __class_getitem__ = classmethod(GenericAlias)


class Collection(Sized, Iterable, Container):

    __slots__ = ()

    @classmethod
    def __subclasshook__(cls, C):
        if cls is Collection:
            return _check_methods(C,  "__len__", "__iter__", "__contains__")
        return NotImplemented


class Buffer(metaclass=ABCMeta):

    __slots__ = ()

    @abstractmethod
    def __buffer__(self, flags: int, /) -> memoryview:
        raise NotImplementedError

    @classmethod
    def __subclasshook__(cls, C):
        if cls is Buffer:
            return _check_methods(C, "__buffer__")
        return NotImplemented


class _CallableGenericAlias(GenericAlias):
    """ Represent `Callable[argtypes, resulttype]`.

    This sets ``__args__`` to a tuple containing the flattened ``argtypes``
    followed by ``resulttype``.

    Example: ``Callable[[int, str], float]`` sets ``__args__`` to
    ``(int, str, float)``.
    """

    __slots__ = ()

    def __new__(cls, origin, args):
        if not (isinstance(args, tuple) and len(args) == 2):
            raise TypeError(
                "Callable must be used as Callable[[arg, ...], result].")
        t_args, t_result = args
        if isinstance(t_args, (tuple, list)):
            args = (*t_args, t_result)
        elif not _is_param_expr(t_args):
            raise TypeError(f"Expected a list of types, an ellipsis, "
                            f"ParamSpec, or Concatenate. Got {t_args}")
        return super().__new__(cls, origin, args)

    def __repr__(self):
        if len(self.__args__) == 2 and _is_param_expr(self.__args__[0]):
            return super().__repr__()
        return (f'collections.abc.Callable'
                f'[[{", ".join([_type_repr(a) for a in self.__args__[:-1]])}], '
                f'{_type_repr(self.__args__[-1])}]')

    def __reduce__(self):
        args = self.__args__
        if not (len(args) == 2 and _is_param_expr(args[0])):
            args = list(args[:-1]), args[-1]
        return _CallableGenericAlias, (Callable, args)

    def __getitem__(self, item):
        # Called during TypeVar substitution, returns the custom subclass
        # rather than the default types.GenericAlias object.  Most of the
        # code is copied from typing's _GenericAlias and the builtin
        # types.GenericAlias.
        if not isinstance(item, tuple):
            item = (item,)

        new_args = super().__getitem__(item).__args__

        # args[0] occurs due to things like Z[[int, str, bool]] from PEP 612
        if not isinstance(new_args[0], (tuple, list)):
            t_result = new_args[-1]
            t_args = new_args[:-1]
            new_args = (t_args, t_result)
        return _CallableGenericAlias(Callable, tuple(new_args))

def _is_param_expr(obj):
    """Checks if obj matches either a list of types, ``...``, ``ParamSpec`` or
    ``_ConcatenateGenericAlias`` from typing.py
    """
    if obj is Ellipsis:
        return True
    if isinstance(obj, list):
        return True
    obj = type(obj)
    names = ('ParamSpec', '_ConcatenateGenericAlias')
    return obj.__module__ == 'typing' and any(obj.__name__ == name for name in names)

def _type_repr(obj):
    """Return the repr() of an object, special-casing types (internal helper).

    Copied from :mod:`typing` since collections.abc
    shouldn't depend on that module.
    (Keep this roughly in sync with the typing version.)
    """
    if isinstance(obj, type):
        if obj.__module__ == 'builtins':
            return obj.__qualname__
        return f'{obj.__module__}.{obj.__qualname__}'
    if obj is Ellipsis:
        return '...'
    if isinstance(obj, FunctionType):
        return obj.__name__
    return repr(obj)


class Callable(metaclass=ABCMeta):

    __slots__ = ()

    @abstractmethod
    def __call__(self, *args, **kwds):
        return False

    @classmethod
    def __subclasshook__(cls, C):
        if cls is Callable:
            return _check_methods(C, "__call__")
        return NotImplemented

    __class_getitem__ = classmethod(_CallableGenericAlias)


### SETS ###


class Set(Collection):
    """A set is a finite, iterable container.

    This class provides concrete generic implementations of all
    methods except for __contains__, __iter__ and __len__.

    To override the comparisons (presumably for speed, as the
    semantics are fixed), redefine __le__ and __ge__,
    then the other operations will automatically follow suit.
    """

    __slots__ = ()

    def __le__(self, other):
        if not isinstance(other, Set):
            return NotImplemented
        if len(self) > len(other):
            return False
        for elem in self:
            if elem not in other:
                return False
        return True

    def __lt__(self, other):
        if not isinstance(other, Set):
            return NotImplemented
        return len(self) < len(other) and self.__le__(other)

    def __gt__(self, other):
        if not isinstance(other, Set):
            return NotImplemented
        return len(self) > len(other) and self.__ge__(other)

    def __ge__(self, other):
        if not isinstance(other, Set):
            return NotImplemented
        if len(self) < len(other):
            return False
        for elem in other:
            if elem not in self:
                return False
        return True

    def __eq__(self, other):
        if not isinstance(other, Set):
            return NotImplemented
        return len(self) == len(other) and self.__le__(other)

    @classmethod
    def _from_iterable(cls, it):
        '''Construct an instance of the class from any iterable input.

        Must override this method if the class constructor signature
        does not accept an iterable for an input.
        '''
        return cls(it)

    def __and__(self, other):
        if not isinstance(other, Iterable):
            return NotImplemented
        return self._from_iterable(value for value in other if value in self)

    __rand__ = __and__

    def isdisjoint(self, other):
        'Return True if two sets have a null intersection.'
        for value in other:
            if value in self:
                return False
        return True

    def __or__(self, other):
        if not isinstance(other, Iterable):
            return NotImplemented
        chain = (e for s in (self, other) for e in s)
        return self._from_iterable(chain)

    __ror__ = __or__

    def __sub__(self, other):
        if not isinstance(other, Set):
            if not isinstance(other, Iterable):
                return NotImplemented
            other = self._from_iterable(other)
        return self._from_iterable(value for value in self
                                   if value not in other)

    def __rsub__(self, other):
        if not isinstance(other, Set):
            if not isinstance(other, Iterable):
                return NotImplemented
            other = self._from_iterable(other)
        return self._from_iterable(value for value in other
                                   if value not in self)

    def __xor__(self, other):
        if not isinstance(other, Set):
            if not isinstance(other, Iterable):
                return NotImplemented
            other = self._from_iterable(other)
        return (self - other) | (other - self)

    __rxor__ = __xor__

    def _hash(self):
        """Compute the hash value of a set.

        Note that we don't define __hash__: not all sets are hashable.
        But if you define a hashable set type, its __hash__ should
        call this function.

        This must be compatible __eq__.

        All sets ought to compare equal if they contain the same
        elements, regardless of how they are implemented, and
        regardless of the order of the elements; so there's not much
        freedom for __eq__ or __hash__.  We match the algorithm used
        by the built-in frozenset type.
        """
        MAX = sys.maxsize
        MASK = 2 * MAX + 1
        n = len(self)
        h = 1927868237 * (n + 1)
        h &= MASK
        for x in self:
            hx = hash(x)
            h ^= (hx ^ (hx << 16) ^ 89869747)  * 3644798167
            h &= MASK
        h ^= (h >> 11) ^ (h >> 25)
        h = h * 69069 + 907133923
        h &= MASK
        if h > MAX:
            h -= MASK + 1
        if h == -1:
            h = 590923713
        return h


Set.register(frozenset)


class MutableSet(Set):
    """A mutable set is a finite, iterable container.

    This class provides concrete generic implementations of all
    methods except for __contains__, __iter__, __len__,
    add(), and discard().

    To override the comparisons (presumably for speed, as the
    semantics are fixed), all you have to do is redefine __le__ and
    then the other operations will automatically follow suit.
    """

    __slots__ = ()

    @abstractmethod
    def add(self, value):
        """Add an element."""
        raise NotImplementedError

    @abstractmethod
    def discard(self, value):
        """Remove an element.  Do not raise an exception if absent."""
        raise NotImplementedError

    def remove(self, value):
        """Remove an element. If not a member, raise a KeyError."""
        if value not in self:
            raise KeyError(value)
        self.discard(value)

    def pop(self):
        """Return the popped value.  Raise KeyError if empty."""
        it = iter(self)
        try:
            value = next(it)
        except StopIteration:
            raise KeyError from None
        self.discard(value)
        return value

    def clear(self):
        """This is slow (creates N new iterators!) but effective."""
        try:
            while True:
                self.pop()
        except KeyError:
            pass

    def __ior__(self, it):
        for value in it:
            self.add(value)
        return self

    def __iand__(self, it):
        for value in (self - it):
            self.discard(value)
        return self

    def __ixor__(self, it):
        if it is self:
            self.clear()
        else:
            if not isinstance(it, Set):
                it = self._from_iterable(it)
            for value in it:
                if value in self:
                    self.discard(value)
                else:
                    self.add(value)
        return self

    def __isub__(self, it):
        if it is self:
            self.clear()
        else:
            for value in it:
                self.discard(value)
        return self


MutableSet.register(set)


### MAPPINGS ###

class Mapping(Collection):
    """A Mapping is a generic container for associating key/value
    pairs.

    This class provides concrete generic implementations of all
    methods except for __getitem__, __iter__, and __len__.
    """

    __slots__ = ()

    # Tell ABCMeta.__new__ that this class should have TPFLAGS_MAPPING set.
    __abc_tpflags__ = 1 << 6 # Py_TPFLAGS_MAPPING

    @abstractmethod
    def __getitem__(self, key):
        raise KeyError

    def get(self, key, default=None):
        'D.get(k[,d]) -> D[k] if k in D, else d.  d defaults to None.'
        try:
            return self[key]
        except KeyError:
            return default

    def __contains__(self, key):
        try:
            self[key]
        except KeyError:
            return False
        else:
            return True

    def keys(self):
        "D.keys() -> a set-like object providing a view on D's keys"
        return KeysView(self)

    def items(self):
        "D.items() -> a set-like object providing a view on D's items"
        return ItemsView(self)

    def values(self):
        "D.values() -> an object providing a view on D's values"
        return ValuesView(self)

    def __eq__(self, other):
        if not isinstance(other, Mapping):
            return NotImplemented
        return dict(self.items()) == dict(other.items())

    __reversed__ = None

Mapping.register(mappingproxy)
Mapping.register(framelocalsproxy)


class MappingView(Sized):

    __slots__ = '_mapping',

    def __init__(self, mapping):
        self._mapping = mapping

    def __len__(self):
        return len(self._mapping)

    def __repr__(self):
        return '{0.__class__.__name__}({0._mapping!r})'.format(self)

    __class_getitem__ = classmethod(GenericAlias)


class KeysView(MappingView, Set):

    __slots__ = ()

    @classmethod
    def _from_iterable(cls, it):
        return set(it)

    def __contains__(self, key):
        return key in self._mapping

    def __iter__(self):
        yield from self._mapping


KeysView.register(dict_keys)


class ItemsView(MappingView, Set):

    __slots__ = ()

    @classmethod
    def _from_iterable(cls, it):
        return set(it)

    def __contains__(self, item):
        key, value = item
        try:
            v = self._mapping[key]
        except KeyError:
            return False
        else:
            return v is value or v == value

    def __iter__(self):
        for key in self._mapping:
            yield (key, self._mapping[key])


ItemsView.register(dict_items)


class ValuesView(MappingView, Collection):

    __slots__ = ()

    def __contains__(self, value):
        for key in self._mapping:
            v = self._mapping[key]
            if v is value or v == value:
                return True
        return False

    def __iter__(self):
        for key in self._mapping:
            yield self._mapping[key]


ValuesView.register(dict_values)


class MutableMapping(Mapping):
    """A MutableMapping is a generic container for associating
    key/value pairs.

    This class provides concrete generic implementations of all
    methods except for __getitem__, __setitem__, __delitem__,
    __iter__, and __len__.
    """

    __slots__ = ()

    @abstractmethod
    def __setitem__(self, key, value):
        raise KeyError

    @abstractmethod
    def __delitem__(self, key):
        raise KeyError

    __marker = object()

    def pop(self, key, default=__marker):
        '''D.pop(k[,d]) -> v, remove specified key and return the corresponding value.
          If key is not found, d is returned if given, otherwise KeyError is raised.
        '''
        try:
            value = self[key]
        except KeyError:
            if default is self.__marker:
                raise
            return default
        else:
            del self[key]
            return value

    def popitem(self):
        '''D.popitem() -> (k, v), remove and return some (key, value) pair
           as a 2-tuple; but raise KeyError if D is empty.
        '''
        try:
            key = next(iter(self))
        except StopIteration:
            raise KeyError from None
        value = self[key]
        del self[key]
        return key, value

    def clear(self):
        'D.clear() -> None.  Remove all items from D.'
        try:
            while True:
                self.popitem()
        except KeyError:
            pass

    def update(self, other=(), /, **kwds):
        ''' D.update([E, ]**F) -> None.  Update D from mapping/iterable E and F.
            If E present and has a .keys() method, does:     for k in E.keys(): D[k] = E[k]
            If E present and lacks .keys() method, does:     for (k, v) in E: D[k] = v
            In either case, this is followed by: for k, v in F.items(): D[k] = v
        '''
        if isinstance(other, Mapping):
            for key in other:
                self[key] = other[key]
        elif hasattr(other, "keys"):
            for key in other.keys():
                self[key] = other[key]
        else:
            for key, value in other:
                self[key] = value
        for key, value in kwds.items():
            self[key] = value

    def setdefault(self, key, default=None):
        'D.setdefault(k[,d]) -> D.get(k,d), also set D[k]=d if k not in D'
        try:
            return self[key]
        except KeyError:
            self[key] = default
        return default


MutableMapping.register(dict)


### SEQUENCES ###

class Sequence(Reversible, Collection):
    """All the operations on a read-only sequence.

    Concrete subclasses must override __new__ or __init__,
    __getitem__, and __len__.
    """

    __slots__ = ()

    # Tell ABCMeta.__new__ that this class should have TPFLAGS_SEQUENCE set.
    __abc_tpflags__ = 1 << 5 # Py_TPFLAGS_SEQUENCE

    @abstractmethod
    def __getitem__(self, index):
        raise IndexError

    def __iter__(self):
        i = 0
        try:
            while True:
                v = self[i]
                yield v
                i += 1
        except IndexError:
            return

    def __contains__(self, value):
        for v in self:
            if v is value or v == value:
                return True
        return False

    def __reversed__(self):
        for i in reversed(range(len(self))):
            yield self[i]

    def index(self, value, start=0, stop=None):
        '''S.index(value, [start, [stop]]) -> integer -- return first index of value.
           Raises ValueError if the value is not present.

           Supporting start and stop arguments is optional, but
           recommended.
        '''
        if start is not None and start < 0:
            start = max(len(self) + start, 0)
        if stop is not None and stop < 0:
            stop += len(self)

        i = start
        while stop is None or i < stop:
            try:
                v = self[i]
            except IndexError:
                break
            if v is value or v == value:
                return i
            i += 1
        raise ValueError

    def count(self, value):
        'S.count(value) -> integer -- return number of occurrences of value'
        return sum(1 for v in self if v is value or v == value)

Sequence.register(tuple)
Sequence.register(str)
Sequence.register(range)
Sequence.register(memoryview)

class _DeprecateByteStringMeta(ABCMeta):
    def __new__(cls, name, bases, namespace, **kwargs):
        if name != "ByteString":
            import warnings

            warnings._deprecated(
                "collections.abc.ByteString",
                remove=(3, 14),
            )
        return super().__new__(cls, name, bases, namespace, **kwargs)

    def __instancecheck__(cls, instance):
        import warnings

        warnings._deprecated(
            "collections.abc.ByteString",
            remove=(3, 14),
        )
        return super().__instancecheck__(instance)

class ByteString(Sequence, metaclass=_DeprecateByteStringMeta):
    """This unifies bytes and bytearray.

    XXX Should add all their methods.
    """

    __slots__ = ()

ByteString.register(bytes)
ByteString.register(bytearray)


class MutableSequence(Sequence):
    """All the operations on a read-write sequence.

    Concrete subclasses must provide __new__ or __init__,
    __getitem__, __setitem__, __delitem__, __len__, and insert().
    """

    __slots__ = ()

    @abstractmethod
    def __setitem__(self, index, value):
        raise IndexError

    @abstractmethod
    def __delitem__(self, index):
        raise IndexError

    @abstractmethod
    def insert(self, index, value):
        'S.insert(index, value) -- insert value before index'
        raise IndexError

    def append(self, value):
        'S.append(value) -- append value to the end of the sequence'
        self.insert(len(self), value)

    def clear(self):
        'S.clear() -> None -- remove all items from S'
        try:
            while True:
                self.pop()
        except IndexError:
            pass

    def reverse(self):
        'S.reverse() -- reverse *IN PLACE*'
        n = len(self)
        for i in range(n//2):
            self[i], self[n-i-1] = self[n-i-1], self[i]

    def extend(self, values):
        'S.extend(iterable) -- extend sequence by appending elements from the iterable'
        if values is self:
            values = list(values)
        for v in values:
            self.append(v)

    def pop(self, index=-1):
        '''S.pop([index]) -> item -- remove and return item at index (default last).
           Raise IndexError if list is empty or index is out of range.
        '''
        v = self[index]
        del self[index]
        return v

    def remove(self, value):
        '''S.remove(value) -- remove first occurrence of value.
           Raise ValueError if the value is not present.
        '''
        del self[self.index(value)]

    def __iadd__(self, values):
        self.extend(values)
        return self


MutableSequence.register(list)
MutableSequence.register(bytearray)  # Multiply inheriting, see ByteString
```
