## Supplementary software v0.2.1 for "Virtual control arms for paediatric myopia trials: external validation of axial-elongation models": _colorize.py

```
import io
import os
import sys

COLORIZE = True


class ANSIColors:
    BOLD_GREEN = "\x1b[1;32m"
    BOLD_MAGENTA = "\x1b[1;35m"
    BOLD_RED = "\x1b[1;31m"
    GREEN = "\x1b[32m"
    GREY = "\x1b[90m"
    MAGENTA = "\x1b[35m"
    RED = "\x1b[31m"
    RESET = "\x1b[0m"
    YELLOW = "\x1b[33m"


NoColors = ANSIColors()

for attr in dir(NoColors):
    if not attr.startswith("__"):
        setattr(NoColors, attr, "")


def get_colors(colorize: bool = False, *, file=None) -> ANSIColors:
    if colorize or can_colorize(file=file):
        return ANSIColors()
    else:
        return NoColors


def can_colorize(*, file=None) -> bool:
    if file is None:
        file = sys.stdout

    if not sys.flags.ignore_environment:
        if os.environ.get("PYTHON_COLORS") == "0":
            return False
        if os.environ.get("PYTHON_COLORS") == "1":
            return True
    if os.environ.get("NO_COLOR"):
        return False
    if not COLORIZE:
        return False
    if os.environ.get("FORCE_COLOR"):
        return True
    if os.environ.get("TERM") == "dumb":
        return False

    if not hasattr(file, "fileno"):
        return False

    if sys.platform == "win32":
        try:
            import nt

            if not nt._supports_virtual_terminal():
                return False
        except (ImportError, AttributeError):
            return False

    try:
        return os.isatty(file.fileno())
    except io.UnsupportedOperation:
        return file.isatty()
```
