## Supplementary software v0.2.1 for "Virtual control arms for paediatric myopia trials: external validation of axial-elongation models": _compat_pickle.py

```
# This module is used to map the old Python 2 names to the new names used in
# Python 3 for the pickle module.  This needed to make pickle streams
# generated with Python 2 loadable by Python 3.

# This is a copy of lib2to3.fixes.fix_imports.MAPPING.  We cannot import
# lib2to3 and use the mapping defined there, because lib2to3 uses pickle.
# Thus, this could cause the module to be imported recursively.
IMPORT_MAPPING = {
    '__builtin__' : 'builtins',
    'copy_reg': 'copyreg',
    'Queue': 'queue',
    'SocketServer': 'socketserver',
    'ConfigParser': 'configparser',
    'repr': 'reprlib',
    'tkFileDialog': 'tkinter.filedialog',
    'tkSimpleDialog': 'tkinter.simpledialog',
    'tkColorChooser': 'tkinter.colorchooser',
    'tkCommonDialog': 'tkinter.commondialog',
    'Dialog': 'tkinter.dialog',
    'Tkdnd': 'tkinter.dnd',
    'tkFont': 'tkinter.font',
    'tkMessageBox': 'tkinter.messagebox',
    'ScrolledText': 'tkinter.scrolledtext',
    'Tkconstants': 'tkinter.constants',
    'ttk': 'tkinter.ttk',
    'Tkinter': 'tkinter',
    'markupbase': '_markupbase',
    '_winreg': 'winreg',
    'thread': '_thread',
    'dummy_thread': '_dummy_thread',
    'dbhash': 'dbm.bsd',
    'dumbdbm': 'dbm.dumb',
    'dbm': 'dbm.ndbm',
    'gdbm': 'dbm.gnu',
    'xmlrpclib': 'xmlrpc.client',
    'SimpleXMLRPCServer': 'xmlrpc.server',
    'httplib': 'http.client',
    'htmlentitydefs' : 'html.entities',
    'HTMLParser' : 'html.parser',
    'Cookie': 'http.cookies',
    'cookielib': 'http.cookiejar',
    'BaseHTTPServer': 'http.server',
    'test.test_support': 'test.support',
    'commands': 'subprocess',
    'urlparse' : 'urllib.parse',
    'robotparser' : 'urllib.robotparser',
    'urllib2': 'urllib.request',
    'anydbm': 'dbm',
    '_abcoll' : 'collections.abc',
}


# This contains rename rules that are easy to handle.  We ignore the more
# complex stuff (e.g. mapping the names in the urllib and types modules).
# These rules should be run before import names are fixed.
NAME_MAPPING = {
    ('__builtin__', 'xrange'):     ('builtins', 'range'),
    ('__builtin__', 'reduce'):     ('functools', 'reduce'),
    ('__builtin__', 'intern'):     ('sys', 'intern'),
    ('__builtin__', 'unichr'):     ('builtins', 'chr'),
    ('__builtin__', 'unicode'):    ('builtins', 'str'),
    ('__builtin__', 'long'):       ('builtins', 'int'),
    ('itertools', 'izip'):         ('builtins', 'zip'),
    ('itertools', 'imap'):         ('builtins', 'map'),
    ('itertools', 'ifilter'):      ('builtins', 'filter'),
    ('itertools', 'ifilterfalse'): ('itertools', 'filterfalse'),
    ('itertools', 'izip_longest'): ('itertools', 'zip_longest'),
    ('UserDict', 'IterableUserDict'): ('collections', 'UserDict'),
    ('UserList', 'UserList'): ('collections', 'UserList'),
    ('UserString', 'UserString'): ('collections', 'UserString'),
    ('whichdb', 'whichdb'): ('dbm', 'whichdb'),
    ('_socket', 'fromfd'): ('socket', 'fromfd'),
    ('_multiprocessing', 'Connection'): ('multiprocessing.connection', 'Connection'),
    ('multiprocessing.process', 'Process'): ('multiprocessing.context', 'Process'),
    ('multiprocessing.forking', 'Popen'): ('multiprocessing.popen_fork', 'Popen'),
    ('urllib', 'ContentTooShortError'): ('urllib.error', 'ContentTooShortError'),
    ('urllib', 'getproxies'): ('urllib.request', 'getproxies'),
    ('urllib', 'pathname2url'): ('urllib.request', 'pathname2url'),
    ('urllib', 'quote_plus'): ('urllib.parse', 'quote_plus'),
    ('urllib', 'quote'): ('urllib.parse', 'quote'),
    ('urllib', 'unquote_plus'): ('urllib.parse', 'unquote_plus'),
    ('urllib', 'unquote'): ('urllib.parse', 'unquote'),
    ('urllib', 'url2pathname'): ('urllib.request', 'url2pathname'),
    ('urllib', 'urlcleanup'): ('urllib.request', 'urlcleanup'),
    ('urllib', 'urlencode'): ('urllib.parse', 'urlencode'),
    ('urllib', 'urlopen'): ('urllib.request', 'urlopen'),
    ('urllib', 'urlretrieve'): ('urllib.request', 'urlretrieve'),
    ('urllib2', 'HTTPError'): ('urllib.error', 'HTTPError'),
    ('urllib2', 'URLError'): ('urllib.error', 'URLError'),
}

PYTHON2_EXCEPTIONS = (
    "ArithmeticError",
    "AssertionError",
    "AttributeError",
    "BaseException",
    "BufferError",
    "BytesWarning",
    "DeprecationWarning",
    "EOFError",
    "EnvironmentError",
    "Exception",
    "FloatingPointError",
    "FutureWarning",
    "GeneratorExit",
    "IOError",
    "ImportError",
    "ImportWarning",
    "IndentationError",
    "IndexError",
    "KeyError",
    "KeyboardInterrupt",
    "LookupError",
    "MemoryError",
    "NameError",
    "NotImplementedError",
    "OSError",
    "OverflowError",
    "PendingDeprecationWarning",
    "ReferenceError",
    "RuntimeError",
    "RuntimeWarning",
    # StandardError is gone in Python 3, so we map it to Exception
    "StopIteration",
    "SyntaxError",
    "SyntaxWarning",
    "SystemError",
    "SystemExit",
    "TabError",
    "TypeError",
    "UnboundLocalError",
    "UnicodeDecodeError",
    "UnicodeEncodeError",
    "UnicodeError",
    "UnicodeTranslateError",
    "UnicodeWarning",
    "UserWarning",
    "ValueError",
    "Warning",
    "ZeroDivisionError",
)

try:
    WindowsError
except NameError:
    pass
else:
    PYTHON2_EXCEPTIONS += ("WindowsError",)

for excname in PYTHON2_EXCEPTIONS:
    NAME_MAPPING[("exceptions", excname)] = ("builtins", excname)

MULTIPROCESSING_EXCEPTIONS = (
    'AuthenticationError',
    'BufferTooShort',
    'ProcessError',
    'TimeoutError',
)

for excname in MULTIPROCESSING_EXCEPTIONS:
    NAME_MAPPING[("multiprocessing", excname)] = ("multiprocessing.context", excname)

# Same, but for 3.x to 2.x
REVERSE_IMPORT_MAPPING = dict((v, k) for (k, v) in IMPORT_MAPPING.items())
assert len(REVERSE_IMPORT_MAPPING) == len(IMPORT_MAPPING)
REVERSE_NAME_MAPPING = dict((v, k) for (k, v) in NAME_MAPPING.items())
assert len(REVERSE_NAME_MAPPING) == len(NAME_MAPPING)

# Non-mutual mappings.

IMPORT_MAPPING.update({
    'cPickle': 'pickle',
    '_elementtree': 'xml.etree.ElementTree',
    'FileDialog': 'tkinter.filedialog',
    'SimpleDialog': 'tkinter.simpledialog',
    'DocXMLRPCServer': 'xmlrpc.server',
    'SimpleHTTPServer': 'http.server',
    'CGIHTTPServer': 'http.server',
    # For compatibility with broken pickles saved in old Python 3 versions
    'UserDict': 'collections',
    'UserList': 'collections',
    'UserString': 'collections',
    'whichdb': 'dbm',
    'StringIO':  'io',
    'cStringIO': 'io',
})

REVERSE_IMPORT_MAPPING.update({
    '_bz2': 'bz2',
    '_dbm': 'dbm',
    '_functools': 'functools',
    '_gdbm': 'gdbm',
    '_pickle': 'pickle',
})

NAME_MAPPING.update({
    ('__builtin__', 'basestring'): ('builtins', 'str'),
    ('exceptions', 'StandardError'): ('builtins', 'Exception'),
    ('UserDict', 'UserDict'): ('collections', 'UserDict'),
    ('socket', '_socketobject'): ('socket', 'SocketType'),
})

REVERSE_NAME_MAPPING.update({
    ('_functools', 'reduce'): ('__builtin__', 'reduce'),
    ('tkinter.filedialog', 'FileDialog'): ('FileDialog', 'FileDialog'),
    ('tkinter.filedialog', 'LoadFileDialog'): ('FileDialog', 'LoadFileDialog'),
    ('tkinter.filedialog', 'SaveFileDialog'): ('FileDialog', 'SaveFileDialog'),
    ('tkinter.simpledialog', 'SimpleDialog'): ('SimpleDialog', 'SimpleDialog'),
    ('xmlrpc.server', 'ServerHTMLDoc'): ('DocXMLRPCServer', 'ServerHTMLDoc'),
    ('xmlrpc.server', 'XMLRPCDocGenerator'):
        ('DocXMLRPCServer', 'XMLRPCDocGenerator'),
    ('xmlrpc.server', 'DocXMLRPCRequestHandler'):
        ('DocXMLRPCServer', 'DocXMLRPCRequestHandler'),
    ('xmlrpc.server', 'DocXMLRPCServer'):
        ('DocXMLRPCServer', 'DocXMLRPCServer'),
    ('xmlrpc.server', 'DocCGIXMLRPCRequestHandler'):
        ('DocXMLRPCServer', 'DocCGIXMLRPCRequestHandler'),
    ('http.server', 'SimpleHTTPRequestHandler'):
        ('SimpleHTTPServer', 'SimpleHTTPRequestHandler'),
    ('http.server', 'CGIHTTPRequestHandler'):
        ('CGIHTTPServer', 'CGIHTTPRequestHandler'),
    ('_socket', 'socket'): ('socket', '_socketobject'),
})

PYTHON3_OSERROR_EXCEPTIONS = (
    'BrokenPipeError',
    'ChildProcessError',
    'ConnectionAbortedError',
    'ConnectionError',
    'ConnectionRefusedError',
    'ConnectionResetError',
    'FileExistsError',
    'FileNotFoundError',
    'InterruptedError',
    'IsADirectoryError',
    'NotADirectoryError',
    'PermissionError',
    'ProcessLookupError',
    'TimeoutError',
)

for excname in PYTHON3_OSERROR_EXCEPTIONS:
    REVERSE_NAME_MAPPING[('builtins', excname)] = ('exceptions', 'OSError')

PYTHON3_IMPORTERROR_EXCEPTIONS = (
    'ModuleNotFoundError',
)

for excname in PYTHON3_IMPORTERROR_EXCEPTIONS:
    REVERSE_NAME_MAPPING[('builtins', excname)] = ('exceptions', 'ImportError')
del excname
```
