## Supplementary software v0.2.1 for "Virtual control arms for paediatric myopia trials: external validation of axial-elongation models": _compression.py

```
"""Internal classes used by the gzip, lzma and bz2 modules"""

import io
import sys

BUFFER_SIZE = io.DEFAULT_BUFFER_SIZE  # Compressed data read chunk size


class BaseStream(io.BufferedIOBase):
    """Mode-checking helper functions."""

    def _check_not_closed(self):
        if self.closed:
            raise ValueError("I/O operation on closed file")

    def _check_can_read(self):
        if not self.readable():
            raise io.UnsupportedOperation("File not open for reading")

    def _check_can_write(self):
        if not self.writable():
            raise io.UnsupportedOperation("File not open for writing")

    def _check_can_seek(self):
        if not self.readable():
            raise io.UnsupportedOperation("Seeking is only supported "
                                          "on files open for reading")
        if not self.seekable():
            raise io.UnsupportedOperation("The underlying file object "
                                          "does not support seeking")


class DecompressReader(io.RawIOBase):
    """Adapts the decompressor API to a RawIOBase reader API"""

    def readable(self):
        return True

    def __init__(self, fp, decomp_factory, trailing_error=(), **decomp_args):
        self._fp = fp
        self._eof = False
        self._pos = 0  # Current offset in decompressed stream

        # Set to size of decompressed stream once it is known, for SEEK_END
        self._size = -1

        # Save the decompressor factory and arguments.
        # If the file contains multiple compressed streams, each
        # stream will need a separate decompressor object. A new decompressor
        # object is also needed when implementing a backwards seek().
        self._decomp_factory = decomp_factory
        self._decomp_args = decomp_args
        self._decompressor = self._decomp_factory(**self._decomp_args)

        # Exception class to catch from decompressor signifying invalid
        # trailing data to ignore
        self._trailing_error = trailing_error

    def close(self):
        self._decompressor = None
        return super().close()

    def seekable(self):
        return self._fp.seekable()

    def readinto(self, b):
        with memoryview(b) as view, view.cast("B") as byte_view:
            data = self.read(len(byte_view))
            byte_view[:len(data)] = data
        return len(data)

    def read(self, size=-1):
        if size < 0:
            return self.readall()

        if not size or self._eof:
            return b""
        data = None  # Default if EOF is encountered
        # Depending on the input data, our call to the decompressor may not
        # return any data. In this case, try again after reading another block.
        while True:
            if self._decompressor.eof:
                rawblock = (self._decompressor.unused_data or
                            self._fp.read(BUFFER_SIZE))
                if not rawblock:
                    break
                # Continue to next stream.
                self._decompressor = self._decomp_factory(
                    **self._decomp_args)
                try:
                    data = self._decompressor.decompress(rawblock, size)
                except self._trailing_error:
                    # Trailing data isn't a valid compressed stream; ignore it.
                    break
            else:
                if self._decompressor.needs_input:
                    rawblock = self._fp.read(BUFFER_SIZE)
                    if not rawblock:
                        raise EOFError("Compressed file ended before the "
                                       "end-of-stream marker was reached")
                else:
                    rawblock = b""
                data = self._decompressor.decompress(rawblock, size)
            if data:
                break
        if not data:
            self._eof = True
            self._size = self._pos
            return b""
        self._pos += len(data)
        return data

    def readall(self):
        chunks = []
        # sys.maxsize means the max length of output buffer is unlimited,
        # so that the whole input buffer can be decompressed within one
        # .decompress() call.
        while data := self.read(sys.maxsize):
            chunks.append(data)

        return b"".join(chunks)

    # Rewind the file to the beginning of the data stream.
    def _rewind(self):
        self._fp.seek(0)
        self._eof = False
        self._pos = 0
        self._decompressor = self._decomp_factory(**self._decomp_args)

    def seek(self, offset, whence=io.SEEK_SET):
        # Recalculate offset as an absolute file position.
        if whence == io.SEEK_SET:
            pass
        elif whence == io.SEEK_CUR:
            offset = self._pos + offset
        elif whence == io.SEEK_END:
            # Seeking relative to EOF - we need to know the file's size.
            if self._size < 0:
                while self.read(io.DEFAULT_BUFFER_SIZE):
                    pass
            offset = self._size + offset
        else:
            raise ValueError("Invalid value for whence: {}".format(whence))

        # Make it so that offset is the number of bytes to skip forward.
        if offset < self._pos:
            self._rewind()
        else:
            offset -= self._pos

        # Read and discard data until we reach the desired position.
        while offset > 0:
            data = self.read(min(io.DEFAULT_BUFFER_SIZE, offset))
            if not data:
                break
            offset -= len(data)

        return self._pos

    def tell(self):
        """Return the current file position."""
        return self._pos
```
