## Supplementary software v0.2.1 for "Virtual control arms for paediatric myopia trials: external validation of axial-elongation models": _ios_support.py

```
import sys
try:
    from ctypes import cdll, c_void_p, c_char_p, util
except ImportError:
    # ctypes is an optional module. If it's not present, we're limited in what
    # we can tell about the system, but we don't want to prevent the module
    # from working.
    print("ctypes isn't available; iOS system calls will not be available", file=sys.stderr)
    objc = None
else:
    # ctypes is available. Load the ObjC library, and wrap the objc_getClass,
    # sel_registerName methods
    lib = util.find_library("objc")
    if lib is None:
        # Failed to load the objc library
        raise ImportError("ObjC runtime library couldn't be loaded")

    objc = cdll.LoadLibrary(lib)
    objc.objc_getClass.restype = c_void_p
    objc.objc_getClass.argtypes = [c_char_p]
    objc.sel_registerName.restype = c_void_p
    objc.sel_registerName.argtypes = [c_char_p]


def get_platform_ios():
    # Determine if this is a simulator using the multiarch value
    is_simulator = sys.implementation._multiarch.endswith("simulator")

    # We can't use ctypes; abort
    if not objc:
        return None

    # Most of the methods return ObjC objects
    objc.objc_msgSend.restype = c_void_p
    # All the methods used have no arguments.
    objc.objc_msgSend.argtypes = [c_void_p, c_void_p]

    # Equivalent of:
    #   device = [UIDevice currentDevice]
    UIDevice = objc.objc_getClass(b"UIDevice")
    SEL_currentDevice = objc.sel_registerName(b"currentDevice")
    device = objc.objc_msgSend(UIDevice, SEL_currentDevice)

    # Equivalent of:
    #   device_systemVersion = [device systemVersion]
    SEL_systemVersion = objc.sel_registerName(b"systemVersion")
    device_systemVersion = objc.objc_msgSend(device, SEL_systemVersion)

    # Equivalent of:
    #   device_systemName = [device systemName]
    SEL_systemName = objc.sel_registerName(b"systemName")
    device_systemName = objc.objc_msgSend(device, SEL_systemName)

    # Equivalent of:
    #   device_model = [device model]
    SEL_model = objc.sel_registerName(b"model")
    device_model = objc.objc_msgSend(device, SEL_model)

    # UTF8String returns a const char*;
    SEL_UTF8String = objc.sel_registerName(b"UTF8String")
    objc.objc_msgSend.restype = c_char_p

    # Equivalent of:
    #   system = [device_systemName UTF8String]
    #   release = [device_systemVersion UTF8String]
    #   model = [device_model UTF8String]
    system = objc.objc_msgSend(device_systemName, SEL_UTF8String).decode()
    release = objc.objc_msgSend(device_systemVersion, SEL_UTF8String).decode()
    model = objc.objc_msgSend(device_model, SEL_UTF8String).decode()

    return system, release, model, is_simulator
```
