## Supplementary software v0.2.1 for "Virtual control arms for paediatric myopia trials: external validation of axial-elongation models": _markupbase.py

```
"""Shared support for scanning document type declarations in HTML and XHTML.

This module is used as a foundation for the html.parser module.  It has no
documented public API and should not be used directly.

"""

import re

_declname_match = re.compile(r'[a-zA-Z][-_.a-zA-Z0-9]*\s*').match
_declstringlit_match = re.compile(r'(\'[^\']*\'|"[^"]*")\s*').match
_commentclose = re.compile(r'--\s*>')
_markedsectionclose = re.compile(r']\s*]\s*>')

# An analysis of the MS-Word extensions is available at
# http://www.planetpublish.com/xmlarena/xap/Thursday/WordtoXML.pdf

_msmarkedsectionclose = re.compile(r']\s*>')

del re


class ParserBase:
    """Parser base class which provides some common support methods used
    by the SGML/HTML and XHTML parsers."""

    def __init__(self):
        if self.__class__ is ParserBase:
            raise RuntimeError(
                "_markupbase.ParserBase must be subclassed")

    def reset(self):
        self.lineno = 1
        self.offset = 0

    def getpos(self):
        """Return current line number and offset."""
        return self.lineno, self.offset

    # Internal -- update line number and offset.  This should be
    # called for each piece of data exactly once, in order -- in other
    # words the concatenation of all the input strings to this
    # function should be exactly the entire input.
    def updatepos(self, i, j):
        if i >= j:
            return j
        rawdata = self.rawdata
        nlines = rawdata.count("\n", i, j)
        if nlines:
            self.lineno = self.lineno + nlines
            pos = rawdata.rindex("\n", i, j) # Should not fail
            self.offset = j-(pos+1)
        else:
            self.offset = self.offset + j-i
        return j

    _decl_otherchars = ''

    # Internal -- parse declaration (for use by subclasses).
    def parse_declaration(self, i):
        # This is some sort of declaration; in "HTML as
        # deployed," this should only be the document type
        # declaration ("<!DOCTYPE html...>").
        # ISO 8879:1986, however, has more complex
        # declaration syntax for elements in <!...>, including:
        # --comment--
        # [marked section]
        # name in the following list: ENTITY, DOCTYPE, ELEMENT,
        # ATTLIST, NOTATION, SHORTREF, USEMAP,
        # LINKTYPE, LINK, IDLINK, USELINK, SYSTEM
        rawdata = self.rawdata
        j = i + 2
        assert rawdata[i:j] == "<!", "unexpected call to parse_declaration"
        if rawdata[j:j+1] == ">":
            # the empty comment <!>
            return j + 1
        if rawdata[j:j+1] in ("-", ""):
            # Start of comment followed by buffer boundary,
            # or just a buffer boundary.
            return -1
        # A simple, practical version could look like: ((name|stringlit) S*) + '>'
        n = len(rawdata)
        if rawdata[j:j+2] == '--': #comment
            # Locate --.*-- as the body of the comment
            return self.parse_comment(i)
        elif rawdata[j] == '[': #marked section
            # Locate [statusWord [...arbitrary SGML...]] as the body of the marked section
            # Where statusWord is one of TEMP, CDATA, IGNORE, INCLUDE, RCDATA
            # Note that this is extended by Microsoft Office "Save as Web" function
            # to include [if...] and [endif].
            return self.parse_marked_section(i)
        else: #all other declaration elements
            decltype, j = self._scan_name(j, i)
        if j < 0:
            return j
        if decltype == "doctype":
            self._decl_otherchars = ''
        while j < n:
            c = rawdata[j]
            if c == ">":
                # end of declaration syntax
                data = rawdata[i+2:j]
                if decltype == "doctype":
                    self.handle_decl(data)
                else:
                    # According to the HTML5 specs sections "8.2.4.44 Bogus
                    # comment state" and "8.2.4.45 Markup declaration open
                    # state", a comment token should be emitted.
                    # Calling unknown_decl provides more flexibility though.
                    self.unknown_decl(data)
                return j + 1
            if c in "\"'":
                m = _declstringlit_match(rawdata, j)
                if not m:
                    return -1 # incomplete
                j = m.end()
            elif c in "abcdefghijklmnopqrstuvwxyzABCDEFGHIJKLMNOPQRSTUVWXYZ":
                name, j = self._scan_name(j, i)
            elif c in self._decl_otherchars:
                j = j + 1
            elif c == "[":
                # this could be handled in a separate doctype parser
                if decltype == "doctype":
                    j = self._parse_doctype_subset(j + 1, i)
                elif decltype in {"attlist", "linktype", "link", "element"}:
                    # must tolerate []'d groups in a content model in an element declaration
                    # also in data attribute specifications of attlist declaration
                    # also link type declaration subsets in linktype declarations
                    # also link attribute specification lists in link declarations
                    raise AssertionError("unsupported '[' char in %s declaration" % decltype)
                else:
                    raise AssertionError("unexpected '[' char in declaration")
            else:
                raise AssertionError("unexpected %r char in declaration" % rawdata[j])
            if j < 0:
                return j
        return -1 # incomplete

    # Internal -- parse a marked section
    # Override this to handle MS-word extension syntax <![if word]>content<![endif]>
    def parse_marked_section(self, i, report=1):
        rawdata= self.rawdata
        assert rawdata[i:i+3] == '<![', "unexpected call to parse_marked_section()"
        sectName, j = self._scan_name( i+3, i )
        if j < 0:
            return j
        if sectName in {"temp", "cdata", "ignore", "include", "rcdata"}:
            # look for standard ]]> ending
            match= _markedsectionclose.search(rawdata, i+3)
        elif sectName in {"if", "else", "endif"}:
            # look for MS Office ]> ending
            match= _msmarkedsectionclose.search(rawdata, i+3)
        else:
            raise AssertionError(
                'unknown status keyword %r in marked section' % rawdata[i+3:j]
            )
        if not match:
            return -1
        if report:
            j = match.start(0)
            self.unknown_decl(rawdata[i+3: j])
        return match.end(0)

    # Internal -- parse comment, return length or -1 if not terminated
    def parse_comment(self, i, report=1):
        rawdata = self.rawdata
        if rawdata[i:i+4] != '<!--':
            raise AssertionError('unexpected call to parse_comment()')
        match = _commentclose.search(rawdata, i+4)
        if not match:
            return -1
        if report:
            j = match.start(0)
            self.handle_comment(rawdata[i+4: j])
        return match.end(0)

    # Internal -- scan past the internal subset in a <!DOCTYPE declaration,
    # returning the index just past any whitespace following the trailing ']'.
    def _parse_doctype_subset(self, i, declstartpos):
        rawdata = self.rawdata
        n = len(rawdata)
        j = i
        while j < n:
            c = rawdata[j]
            if c == "<":
                s = rawdata[j:j+2]
                if s == "<":
                    # end of buffer; incomplete
                    return -1
                if s != "<!":
                    self.updatepos(declstartpos, j + 1)
                    raise AssertionError(
                        "unexpected char in internal subset (in %r)" % s
                    )
                if (j + 2) == n:
                    # end of buffer; incomplete
                    return -1
                if (j + 4) > n:
                    # end of buffer; incomplete
                    return -1
                if rawdata[j:j+4] == "<!--":
                    j = self.parse_comment(j, report=0)
                    if j < 0:
                        return j
                    continue
                name, j = self._scan_name(j + 2, declstartpos)
                if j == -1:
                    return -1
                if name not in {"attlist", "element", "entity", "notation"}:
                    self.updatepos(declstartpos, j + 2)
                    raise AssertionError(
                        "unknown declaration %r in internal subset" % name
                    )
                # handle the individual names
                meth = getattr(self, "_parse_doctype_" + name)
                j = meth(j, declstartpos)
                if j < 0:
                    return j
            elif c == "%":
                # parameter entity reference
                if (j + 1) == n:
                    # end of buffer; incomplete
                    return -1
                s, j = self._scan_name(j + 1, declstartpos)
                if j < 0:
                    return j
                if rawdata[j] == ";":
                    j = j + 1
            elif c == "]":
                j = j + 1
                while j < n and rawdata[j].isspace():
                    j = j + 1
                if j < n:
                    if rawdata[j] == ">":
                        return j
                    self.updatepos(declstartpos, j)
                    raise AssertionError("unexpected char after internal subset")
                else:
                    return -1
            elif c.isspace():
                j = j + 1
            else:
                self.updatepos(declstartpos, j)
                raise AssertionError("unexpected char %r in internal subset" % c)
        # end of buffer reached
        return -1

    # Internal -- scan past <!ELEMENT declarations
    def _parse_doctype_element(self, i, declstartpos):
        name, j = self._scan_name(i, declstartpos)
        if j == -1:
            return -1
        # style content model; just skip until '>'
        rawdata = self.rawdata
        if '>' in rawdata[j:]:
            return rawdata.find(">", j) + 1
        return -1

    # Internal -- scan past <!ATTLIST declarations
    def _parse_doctype_attlist(self, i, declstartpos):
        rawdata = self.rawdata
        name, j = self._scan_name(i, declstartpos)
        c = rawdata[j:j+1]
        if c == "":
            return -1
        if c == ">":
            return j + 1
        while 1:
            # scan a series of attribute descriptions; simplified:
            #   name type [value] [#constraint]
            name, j = self._scan_name(j, declstartpos)
            if j < 0:
                return j
            c = rawdata[j:j+1]
            if c == "":
                return -1
            if c == "(":
                # an enumerated type; look for ')'
                if ")" in rawdata[j:]:
                    j = rawdata.find(")", j) + 1
                else:
                    return -1
                while rawdata[j:j+1].isspace():
                    j = j + 1
                if not rawdata[j:]:
                    # end of buffer, incomplete
                    return -1
            else:
                name, j = self._scan_name(j, declstartpos)
            c = rawdata[j:j+1]
            if not c:
                return -1
            if c in "'\"":
                m = _declstringlit_match(rawdata, j)
                if m:
                    j = m.end()
                else:
                    return -1
                c = rawdata[j:j+1]
                if not c:
                    return -1
            if c == "#":
                if rawdata[j:] == "#":
                    # end of buffer
                    return -1
                name, j = self._scan_name(j + 1, declstartpos)
                if j < 0:
                    return j
                c = rawdata[j:j+1]
                if not c:
                    return -1
            if c == '>':
                # all done
                return j + 1

    # Internal -- scan past <!NOTATION declarations
    def _parse_doctype_notation(self, i, declstartpos):
        name, j = self._scan_name(i, declstartpos)
        if j < 0:
            return j
        rawdata = self.rawdata
        while 1:
            c = rawdata[j:j+1]
            if not c:
                # end of buffer; incomplete
                return -1
            if c == '>':
                return j + 1
            if c in "'\"":
                m = _declstringlit_match(rawdata, j)
                if not m:
                    return -1
                j = m.end()
            else:
                name, j = self._scan_name(j, declstartpos)
                if j < 0:
                    return j

    # Internal -- scan past <!ENTITY declarations
    def _parse_doctype_entity(self, i, declstartpos):
        rawdata = self.rawdata
        if rawdata[i:i+1] == "%":
            j = i + 1
            while 1:
                c = rawdata[j:j+1]
                if not c:
                    return -1
                if c.isspace():
                    j = j + 1
                else:
                    break
        else:
            j = i
        name, j = self._scan_name(j, declstartpos)
        if j < 0:
            return j
        while 1:
            c = self.rawdata[j:j+1]
            if not c:
                return -1
            if c in "'\"":
                m = _declstringlit_match(rawdata, j)
                if m:
                    j = m.end()
                else:
                    return -1    # incomplete
            elif c == ">":
                return j + 1
            else:
                name, j = self._scan_name(j, declstartpos)
                if j < 0:
                    return j

    # Internal -- scan a name token and the new position and the token, or
    # return -1 if we've reached the end of the buffer.
    def _scan_name(self, i, declstartpos):
        rawdata = self.rawdata
        n = len(rawdata)
        if i == n:
            return None, -1
        m = _declname_match(rawdata, i)
        if m:
            s = m.group()
            name = s.strip()
            if (i + len(s)) == n:
                return None, -1  # end of buffer
            return name.lower(), m.end()
        else:
            self.updatepos(declstartpos, i)
            raise AssertionError(
                "expected name token at %r" % rawdata[declstartpos:declstartpos+20]
            )

    # To be overridden -- handlers for unknown objects
    def unknown_decl(self, data):
        pass
```
