## Supplementary software v0.2.1 for "Virtual control arms for paediatric myopia trials: external validation of axial-elongation models": _opcode_metadata.py

```
# This file is generated by Tools/cases_generator/py_metadata_generator.py
# from:
#   Python/bytecodes.c
# Do not edit!
_specializations = {
    "RESUME": [
        "RESUME_CHECK",
    ],
    "TO_BOOL": [
        "TO_BOOL_ALWAYS_TRUE",
        "TO_BOOL_BOOL",
        "TO_BOOL_INT",
        "TO_BOOL_LIST",
        "TO_BOOL_NONE",
        "TO_BOOL_STR",
    ],
    "BINARY_OP": [
        "BINARY_OP_MULTIPLY_INT",
        "BINARY_OP_ADD_INT",
        "BINARY_OP_SUBTRACT_INT",
        "BINARY_OP_MULTIPLY_FLOAT",
        "BINARY_OP_ADD_FLOAT",
        "BINARY_OP_SUBTRACT_FLOAT",
        "BINARY_OP_ADD_UNICODE",
        "BINARY_OP_INPLACE_ADD_UNICODE",
    ],
    "BINARY_SUBSCR": [
        "BINARY_SUBSCR_DICT",
        "BINARY_SUBSCR_GETITEM",
        "BINARY_SUBSCR_LIST_INT",
        "BINARY_SUBSCR_STR_INT",
        "BINARY_SUBSCR_TUPLE_INT",
    ],
    "STORE_SUBSCR": [
        "STORE_SUBSCR_DICT",
        "STORE_SUBSCR_LIST_INT",
    ],
    "SEND": [
        "SEND_GEN",
    ],
    "UNPACK_SEQUENCE": [
        "UNPACK_SEQUENCE_TWO_TUPLE",
        "UNPACK_SEQUENCE_TUPLE",
        "UNPACK_SEQUENCE_LIST",
    ],
    "STORE_ATTR": [
        "STORE_ATTR_INSTANCE_VALUE",
        "STORE_ATTR_SLOT",
        "STORE_ATTR_WITH_HINT",
    ],
    "LOAD_GLOBAL": [
        "LOAD_GLOBAL_MODULE",
        "LOAD_GLOBAL_BUILTIN",
    ],
    "LOAD_SUPER_ATTR": [
        "LOAD_SUPER_ATTR_ATTR",
        "LOAD_SUPER_ATTR_METHOD",
    ],
    "LOAD_ATTR": [
        "LOAD_ATTR_INSTANCE_VALUE",
        "LOAD_ATTR_MODULE",
        "LOAD_ATTR_WITH_HINT",
        "LOAD_ATTR_SLOT",
        "LOAD_ATTR_CLASS",
        "LOAD_ATTR_PROPERTY",
        "LOAD_ATTR_GETATTRIBUTE_OVERRIDDEN",
        "LOAD_ATTR_METHOD_WITH_VALUES",
        "LOAD_ATTR_METHOD_NO_DICT",
        "LOAD_ATTR_METHOD_LAZY_DICT",
        "LOAD_ATTR_NONDESCRIPTOR_WITH_VALUES",
        "LOAD_ATTR_NONDESCRIPTOR_NO_DICT",
    ],
    "COMPARE_OP": [
        "COMPARE_OP_FLOAT",
        "COMPARE_OP_INT",
        "COMPARE_OP_STR",
    ],
    "CONTAINS_OP": [
        "CONTAINS_OP_SET",
        "CONTAINS_OP_DICT",
    ],
    "FOR_ITER": [
        "FOR_ITER_LIST",
        "FOR_ITER_TUPLE",
        "FOR_ITER_RANGE",
        "FOR_ITER_GEN",
    ],
    "CALL": [
        "CALL_BOUND_METHOD_EXACT_ARGS",
        "CALL_PY_EXACT_ARGS",
        "CALL_TYPE_1",
        "CALL_STR_1",
        "CALL_TUPLE_1",
        "CALL_BUILTIN_CLASS",
        "CALL_BUILTIN_O",
        "CALL_BUILTIN_FAST",
        "CALL_BUILTIN_FAST_WITH_KEYWORDS",
        "CALL_LEN",
        "CALL_ISINSTANCE",
        "CALL_LIST_APPEND",
        "CALL_METHOD_DESCRIPTOR_O",
        "CALL_METHOD_DESCRIPTOR_FAST_WITH_KEYWORDS",
        "CALL_METHOD_DESCRIPTOR_NOARGS",
        "CALL_METHOD_DESCRIPTOR_FAST",
        "CALL_ALLOC_AND_ENTER_INIT",
        "CALL_PY_GENERAL",
        "CALL_BOUND_METHOD_GENERAL",
        "CALL_NON_PY_GENERAL",
    ],
}

_specialized_opmap = {
    'BINARY_OP_ADD_FLOAT': 150,
    'BINARY_OP_ADD_INT': 151,
    'BINARY_OP_ADD_UNICODE': 152,
    'BINARY_OP_INPLACE_ADD_UNICODE': 3,
    'BINARY_OP_MULTIPLY_FLOAT': 153,
    'BINARY_OP_MULTIPLY_INT': 154,
    'BINARY_OP_SUBTRACT_FLOAT': 155,
    'BINARY_OP_SUBTRACT_INT': 156,
    'BINARY_SUBSCR_DICT': 157,
    'BINARY_SUBSCR_GETITEM': 158,
    'BINARY_SUBSCR_LIST_INT': 159,
    'BINARY_SUBSCR_STR_INT': 160,
    'BINARY_SUBSCR_TUPLE_INT': 161,
    'CALL_ALLOC_AND_ENTER_INIT': 162,
    'CALL_BOUND_METHOD_EXACT_ARGS': 163,
    'CALL_BOUND_METHOD_GENERAL': 164,
    'CALL_BUILTIN_CLASS': 165,
    'CALL_BUILTIN_FAST': 166,
    'CALL_BUILTIN_FAST_WITH_KEYWORDS': 167,
    'CALL_BUILTIN_O': 168,
    'CALL_ISINSTANCE': 169,
    'CALL_LEN': 170,
    'CALL_LIST_APPEND': 171,
    'CALL_METHOD_DESCRIPTOR_FAST': 172,
    'CALL_METHOD_DESCRIPTOR_FAST_WITH_KEYWORDS': 173,
    'CALL_METHOD_DESCRIPTOR_NOARGS': 174,
    'CALL_METHOD_DESCRIPTOR_O': 175,
    'CALL_NON_PY_GENERAL': 176,
    'CALL_PY_EXACT_ARGS': 177,
    'CALL_PY_GENERAL': 178,
    'CALL_STR_1': 179,
    'CALL_TUPLE_1': 180,
    'CALL_TYPE_1': 181,
    'COMPARE_OP_FLOAT': 182,
    'COMPARE_OP_INT': 183,
    'COMPARE_OP_STR': 184,
    'CONTAINS_OP_DICT': 185,
    'CONTAINS_OP_SET': 186,
    'FOR_ITER_GEN': 187,
    'FOR_ITER_LIST': 188,
    'FOR_ITER_RANGE': 189,
    'FOR_ITER_TUPLE': 190,
    'LOAD_ATTR_CLASS': 191,
    'LOAD_ATTR_GETATTRIBUTE_OVERRIDDEN': 192,
    'LOAD_ATTR_INSTANCE_VALUE': 193,
    'LOAD_ATTR_METHOD_LAZY_DICT': 194,
    'LOAD_ATTR_METHOD_NO_DICT': 195,
    'LOAD_ATTR_METHOD_WITH_VALUES': 196,
    'LOAD_ATTR_MODULE': 197,
    'LOAD_ATTR_NONDESCRIPTOR_NO_DICT': 198,
    'LOAD_ATTR_NONDESCRIPTOR_WITH_VALUES': 199,
    'LOAD_ATTR_PROPERTY': 200,
    'LOAD_ATTR_SLOT': 201,
    'LOAD_ATTR_WITH_HINT': 202,
    'LOAD_GLOBAL_BUILTIN': 203,
    'LOAD_GLOBAL_MODULE': 204,
    'LOAD_SUPER_ATTR_ATTR': 205,
    'LOAD_SUPER_ATTR_METHOD': 206,
    'RESUME_CHECK': 207,
    'SEND_GEN': 208,
    'STORE_ATTR_INSTANCE_VALUE': 209,
    'STORE_ATTR_SLOT': 210,
    'STORE_ATTR_WITH_HINT': 211,
    'STORE_SUBSCR_DICT': 212,
    'STORE_SUBSCR_LIST_INT': 213,
    'TO_BOOL_ALWAYS_TRUE': 214,
    'TO_BOOL_BOOL': 215,
    'TO_BOOL_INT': 216,
    'TO_BOOL_LIST': 217,
    'TO_BOOL_NONE': 218,
    'TO_BOOL_STR': 219,
    'UNPACK_SEQUENCE_LIST': 220,
    'UNPACK_SEQUENCE_TUPLE': 221,
    'UNPACK_SEQUENCE_TWO_TUPLE': 222,
}

opmap = {
    'CACHE': 0,
    'RESERVED': 17,
    'RESUME': 149,
    'INSTRUMENTED_LINE': 254,
    'BEFORE_ASYNC_WITH': 1,
    'BEFORE_WITH': 2,
    'BINARY_SLICE': 4,
    'BINARY_SUBSCR': 5,
    'CHECK_EG_MATCH': 6,
    'CHECK_EXC_MATCH': 7,
    'CLEANUP_THROW': 8,
    'DELETE_SUBSCR': 9,
    'END_ASYNC_FOR': 10,
    'END_FOR': 11,
    'END_SEND': 12,
    'EXIT_INIT_CHECK': 13,
    'FORMAT_SIMPLE': 14,
    'FORMAT_WITH_SPEC': 15,
    'GET_AITER': 16,
    'GET_ANEXT': 18,
    'GET_ITER': 19,
    'GET_LEN': 20,
    'GET_YIELD_FROM_ITER': 21,
    'INTERPRETER_EXIT': 22,
    'LOAD_ASSERTION_ERROR': 23,
    'LOAD_BUILD_CLASS': 24,
    'LOAD_LOCALS': 25,
    'MAKE_FUNCTION': 26,
    'MATCH_KEYS': 27,
    'MATCH_MAPPING': 28,
    'MATCH_SEQUENCE': 29,
    'NOP': 30,
    'POP_EXCEPT': 31,
    'POP_TOP': 32,
    'PUSH_EXC_INFO': 33,
    'PUSH_NULL': 34,
    'RETURN_GENERATOR': 35,
    'RETURN_VALUE': 36,
    'SETUP_ANNOTATIONS': 37,
    'STORE_SLICE': 38,
    'STORE_SUBSCR': 39,
    'TO_BOOL': 40,
    'UNARY_INVERT': 41,
    'UNARY_NEGATIVE': 42,
    'UNARY_NOT': 43,
    'WITH_EXCEPT_START': 44,
    'BINARY_OP': 45,
    'BUILD_CONST_KEY_MAP': 46,
    'BUILD_LIST': 47,
    'BUILD_MAP': 48,
    'BUILD_SET': 49,
    'BUILD_SLICE': 50,
    'BUILD_STRING': 51,
    'BUILD_TUPLE': 52,
    'CALL': 53,
    'CALL_FUNCTION_EX': 54,
    'CALL_INTRINSIC_1': 55,
    'CALL_INTRINSIC_2': 56,
    'CALL_KW': 57,
    'COMPARE_OP': 58,
    'CONTAINS_OP': 59,
    'CONVERT_VALUE': 60,
    'COPY': 61,
    'COPY_FREE_VARS': 62,
    'DELETE_ATTR': 63,
    'DELETE_DEREF': 64,
    'DELETE_FAST': 65,
    'DELETE_GLOBAL': 66,
    'DELETE_NAME': 67,
    'DICT_MERGE': 68,
    'DICT_UPDATE': 69,
    'ENTER_EXECUTOR': 70,
    'EXTENDED_ARG': 71,
    'FOR_ITER': 72,
    'GET_AWAITABLE': 73,
    'IMPORT_FROM': 74,
    'IMPORT_NAME': 75,
    'IS_OP': 76,
    'JUMP_BACKWARD': 77,
    'JUMP_BACKWARD_NO_INTERRUPT': 78,
    'JUMP_FORWARD': 79,
    'LIST_APPEND': 80,
    'LIST_EXTEND': 81,
    'LOAD_ATTR': 82,
    'LOAD_CONST': 83,
    'LOAD_DEREF': 84,
    'LOAD_FAST': 85,
    'LOAD_FAST_AND_CLEAR': 86,
    'LOAD_FAST_CHECK': 87,
    'LOAD_FAST_LOAD_FAST': 88,
    'LOAD_FROM_DICT_OR_DEREF': 89,
    'LOAD_FROM_DICT_OR_GLOBALS': 90,
    'LOAD_GLOBAL': 91,
    'LOAD_NAME': 92,
    'LOAD_SUPER_ATTR': 93,
    'MAKE_CELL': 94,
    'MAP_ADD': 95,
    'MATCH_CLASS': 96,
    'POP_JUMP_IF_FALSE': 97,
    'POP_JUMP_IF_NONE': 98,
    'POP_JUMP_IF_NOT_NONE': 99,
    'POP_JUMP_IF_TRUE': 100,
    'RAISE_VARARGS': 101,
    'RERAISE': 102,
    'RETURN_CONST': 103,
    'SEND': 104,
    'SET_ADD': 105,
    'SET_FUNCTION_ATTRIBUTE': 106,
    'SET_UPDATE': 107,
    'STORE_ATTR': 108,
    'STORE_DEREF': 109,
    'STORE_FAST': 110,
    'STORE_FAST_LOAD_FAST': 111,
    'STORE_FAST_STORE_FAST': 112,
    'STORE_GLOBAL': 113,
    'STORE_NAME': 114,
    'SWAP': 115,
    'UNPACK_EX': 116,
    'UNPACK_SEQUENCE': 117,
    'YIELD_VALUE': 118,
    'INSTRUMENTED_RESUME': 236,
    'INSTRUMENTED_END_FOR': 237,
    'INSTRUMENTED_END_SEND': 238,
    'INSTRUMENTED_RETURN_VALUE': 239,
    'INSTRUMENTED_RETURN_CONST': 240,
    'INSTRUMENTED_YIELD_VALUE': 241,
    'INSTRUMENTED_LOAD_SUPER_ATTR': 242,
    'INSTRUMENTED_FOR_ITER': 243,
    'INSTRUMENTED_CALL': 244,
    'INSTRUMENTED_CALL_KW': 245,
    'INSTRUMENTED_CALL_FUNCTION_EX': 246,
    'INSTRUMENTED_INSTRUCTION': 247,
    'INSTRUMENTED_JUMP_FORWARD': 248,
    'INSTRUMENTED_JUMP_BACKWARD': 249,
    'INSTRUMENTED_POP_JUMP_IF_TRUE': 250,
    'INSTRUMENTED_POP_JUMP_IF_FALSE': 251,
    'INSTRUMENTED_POP_JUMP_IF_NONE': 252,
    'INSTRUMENTED_POP_JUMP_IF_NOT_NONE': 253,
    'JUMP': 256,
    'JUMP_NO_INTERRUPT': 257,
    'LOAD_CLOSURE': 258,
    'LOAD_METHOD': 259,
    'LOAD_SUPER_METHOD': 260,
    'LOAD_ZERO_SUPER_ATTR': 261,
    'LOAD_ZERO_SUPER_METHOD': 262,
    'POP_BLOCK': 263,
    'SETUP_CLEANUP': 264,
    'SETUP_FINALLY': 265,
    'SETUP_WITH': 266,
    'STORE_FAST_MAYBE_NULL': 267,
}

HAVE_ARGUMENT = 44
MIN_INSTRUMENTED_OPCODE = 236
```
