## Supplementary software v0.2.1 for "Virtual control arms for paediatric myopia trials: external validation of axial-elongation models": _py_abc.py

```
from _weakrefset import WeakSet


def get_cache_token():
    """Returns the current ABC cache token.

    The token is an opaque object (supporting equality testing) identifying the
    current version of the ABC cache for virtual subclasses. The token changes
    with every call to ``register()`` on any ABC.
    """
    return ABCMeta._abc_invalidation_counter


class ABCMeta(type):
    """Metaclass for defining Abstract Base Classes (ABCs).

    Use this metaclass to create an ABC.  An ABC can be subclassed
    directly, and then acts as a mix-in class.  You can also register
    unrelated concrete classes (even built-in classes) and unrelated
    ABCs as 'virtual subclasses' -- these and their descendants will
    be considered subclasses of the registering ABC by the built-in
    issubclass() function, but the registering ABC won't show up in
    their MRO (Method Resolution Order) nor will method
    implementations defined by the registering ABC be callable (not
    even via super()).
    """

    # A global counter that is incremented each time a class is
    # registered as a virtual subclass of anything.  It forces the
    # negative cache to be cleared before its next use.
    # Note: this counter is private. Use `abc.get_cache_token()` for
    #       external code.
    _abc_invalidation_counter = 0

    def __new__(mcls, name, bases, namespace, /, **kwargs):
        cls = super().__new__(mcls, name, bases, namespace, **kwargs)
        # Compute set of abstract method names
        abstracts = {name
                     for name, value in namespace.items()
                     if getattr(value, "__isabstractmethod__", False)}
        for base in bases:
            for name in getattr(base, "__abstractmethods__", set()):
                value = getattr(cls, name, None)
                if getattr(value, "__isabstractmethod__", False):
                    abstracts.add(name)
        cls.__abstractmethods__ = frozenset(abstracts)
        # Set up inheritance registry
        cls._abc_registry = WeakSet()
        cls._abc_cache = WeakSet()
        cls._abc_negative_cache = WeakSet()
        cls._abc_negative_cache_version = ABCMeta._abc_invalidation_counter
        return cls

    def register(cls, subclass):
        """Register a virtual subclass of an ABC.

        Returns the subclass, to allow usage as a class decorator.
        """
        if not isinstance(subclass, type):
            raise TypeError("Can only register classes")
        if issubclass(subclass, cls):
            return subclass  # Already a subclass
        # Subtle: test for cycles *after* testing for "already a subclass";
        # this means we allow X.register(X) and interpret it as a no-op.
        if issubclass(cls, subclass):
            # This would create a cycle, which is bad for the algorithm below
            raise RuntimeError("Refusing to create an inheritance cycle")
        cls._abc_registry.add(subclass)
        ABCMeta._abc_invalidation_counter += 1  # Invalidate negative cache
        return subclass

    def _dump_registry(cls, file=None):
        """Debug helper to print the ABC registry."""
        print(f"Class: {cls.__module__}.{cls.__qualname__}", file=file)
        print(f"Inv. counter: {get_cache_token()}", file=file)
        for name in cls.__dict__:
            if name.startswith("_abc_"):
                value = getattr(cls, name)
                if isinstance(value, WeakSet):
                    value = set(value)
                print(f"{name}: {value!r}", file=file)

    def _abc_registry_clear(cls):
        """Clear the registry (for debugging or testing)."""
        cls._abc_registry.clear()

    def _abc_caches_clear(cls):
        """Clear the caches (for debugging or testing)."""
        cls._abc_cache.clear()
        cls._abc_negative_cache.clear()

    def __instancecheck__(cls, instance):
        """Override for isinstance(instance, cls)."""
        # Inline the cache checking
        subclass = instance.__class__
        if subclass in cls._abc_cache:
            return True
        subtype = type(instance)
        if subtype is subclass:
            if (cls._abc_negative_cache_version ==
                ABCMeta._abc_invalidation_counter and
                subclass in cls._abc_negative_cache):
                return False
            # Fall back to the subclass check.
            return cls.__subclasscheck__(subclass)
        return any(cls.__subclasscheck__(c) for c in (subclass, subtype))

    def __subclasscheck__(cls, subclass):
        """Override for issubclass(subclass, cls)."""
        if not isinstance(subclass, type):
            raise TypeError('issubclass() arg 1 must be a class')
        # Check cache
        if subclass in cls._abc_cache:
            return True
        # Check negative cache; may have to invalidate
        if cls._abc_negative_cache_version < ABCMeta._abc_invalidation_counter:
            # Invalidate the negative cache
            cls._abc_negative_cache = WeakSet()
            cls._abc_negative_cache_version = ABCMeta._abc_invalidation_counter
        elif subclass in cls._abc_negative_cache:
            return False
        # Check the subclass hook
        ok = cls.__subclasshook__(subclass)
        if ok is not NotImplemented:
            assert isinstance(ok, bool)
            if ok:
                cls._abc_cache.add(subclass)
            else:
                cls._abc_negative_cache.add(subclass)
            return ok
        # Check if it's a direct subclass
        if cls in getattr(subclass, '__mro__', ()):
            cls._abc_cache.add(subclass)
            return True
        # Check if it's a subclass of a registered class (recursive)
        for rcls in cls._abc_registry:
            if issubclass(subclass, rcls):
                cls._abc_cache.add(subclass)
                return True
        # Check if it's a subclass of a subclass (recursive)
        for scls in cls.__subclasses__():
            if issubclass(subclass, scls):
                cls._abc_cache.add(subclass)
                return True
        # No dice; update negative cache
        cls._abc_negative_cache.add(subclass)
        return False
```
