## Supplementary software v0.2.1 for "Virtual control arms for paediatric myopia trials: external validation of axial-elongation models": _pydatetime.py

```
"""Concrete date/time and related types.

See http://www.iana.org/time-zones/repository/tz-link.html for
time zone and DST data sources.
"""

__all__ = ("date", "datetime", "time", "timedelta", "timezone", "tzinfo",
           "MINYEAR", "MAXYEAR", "UTC")


import time as _time
import math as _math
import sys
from operator import index as _index

def _cmp(x, y):
    return 0 if x == y else 1 if x > y else -1

def _get_class_module(self):
    module_name = self.__class__.__module__
    if module_name == '_pydatetime':
        return 'datetime'
    else:
        return module_name

MINYEAR = 1
MAXYEAR = 9999
_MAXORDINAL = 3652059  # date.max.toordinal()

# Utility functions, adapted from Python's Demo/classes/Dates.py, which
# also assumes the current Gregorian calendar indefinitely extended in
# both directions.  Difference:  Dates.py calls January 1 of year 0 day
# number 1.  The code here calls January 1 of year 1 day number 1.  This is
# to match the definition of the "proleptic Gregorian" calendar in Dershowitz
# and Reingold's "Calendrical Calculations", where it's the base calendar
# for all computations.  See the book for algorithms for converting between
# proleptic Gregorian ordinals and many other calendar systems.

# -1 is a placeholder for indexing purposes.
_DAYS_IN_MONTH = [-1, 31, 28, 31, 30, 31, 30, 31, 31, 30, 31, 30, 31]

_DAYS_BEFORE_MONTH = [-1]  # -1 is a placeholder for indexing purposes.
dbm = 0
for dim in _DAYS_IN_MONTH[1:]:
    _DAYS_BEFORE_MONTH.append(dbm)
    dbm += dim
del dbm, dim

def _is_leap(year):
    "year -> 1 if leap year, else 0."
    return year % 4 == 0 and (year % 100 != 0 or year % 400 == 0)

def _days_before_year(year):
    "year -> number of days before January 1st of year."
    y = year - 1
    return y*365 + y//4 - y//100 + y//400

def _days_in_month(year, month):
    "year, month -> number of days in that month in that year."
    assert 1 <= month <= 12, month
    if month == 2 and _is_leap(year):
        return 29
    return _DAYS_IN_MONTH[month]

def _days_before_month(year, month):
    "year, month -> number of days in year preceding first day of month."
    assert 1 <= month <= 12, 'month must be in 1..12'
    return _DAYS_BEFORE_MONTH[month] + (month > 2 and _is_leap(year))

def _ymd2ord(year, month, day):
    "year, month, day -> ordinal, considering 01-Jan-0001 as day 1."
    assert 1 <= month <= 12, 'month must be in 1..12'
    dim = _days_in_month(year, month)
    assert 1 <= day <= dim, ('day must be in 1..%d' % dim)
    return (_days_before_year(year) +
            _days_before_month(year, month) +
            day)

_DI400Y = _days_before_year(401)    # number of days in 400 years
_DI100Y = _days_before_year(101)    #    "    "   "   " 100   "
_DI4Y   = _days_before_year(5)      #    "    "   "   "   4   "

# A 4-year cycle has an extra leap day over what we'd get from pasting
# together 4 single years.
assert _DI4Y == 4 * 365 + 1

# Similarly, a 400-year cycle has an extra leap day over what we'd get from
# pasting together 4 100-year cycles.
assert _DI400Y == 4 * _DI100Y + 1

# OTOH, a 100-year cycle has one fewer leap day than we'd get from
# pasting together 25 4-year cycles.
assert _DI100Y == 25 * _DI4Y - 1

def _ord2ymd(n):
    "ordinal -> (year, month, day), considering 01-Jan-0001 as day 1."

    # n is a 1-based index, starting at 1-Jan-1.  The pattern of leap years
    # repeats exactly every 400 years.  The basic strategy is to find the
    # closest 400-year boundary at or before n, then work with the offset
    # from that boundary to n.  Life is much clearer if we subtract 1 from
    # n first -- then the values of n at 400-year boundaries are exactly
    # those divisible by _DI400Y:
    #
    #     D  M   Y            n              n-1
    #     -- --- ----        ----------     ----------------
    #     31 Dec -400        -_DI400Y       -_DI400Y -1
    #      1 Jan -399         -_DI400Y +1   -_DI400Y      400-year boundary
    #     ...
    #     30 Dec  000        -1             -2
    #     31 Dec  000         0             -1
    #      1 Jan  001         1              0            400-year boundary
    #      2 Jan  001         2              1
    #      3 Jan  001         3              2
    #     ...
    #     31 Dec  400         _DI400Y        _DI400Y -1
    #      1 Jan  401         _DI400Y +1     _DI400Y      400-year boundary
    n -= 1
    n400, n = divmod(n, _DI400Y)
    year = n400 * 400 + 1   # ..., -399, 1, 401, ...

    # Now n is the (non-negative) offset, in days, from January 1 of year, to
    # the desired date.  Now compute how many 100-year cycles precede n.
    # Note that it's possible for n100 to equal 4!  In that case 4 full
    # 100-year cycles precede the desired day, which implies the desired
    # day is December 31 at the end of a 400-year cycle.
    n100, n = divmod(n, _DI100Y)

    # Now compute how many 4-year cycles precede it.
    n4, n = divmod(n, _DI4Y)

    # And now how many single years.  Again n1 can be 4, and again meaning
    # that the desired day is December 31 at the end of the 4-year cycle.
    n1, n = divmod(n, 365)

    year += n100 * 100 + n4 * 4 + n1
    if n1 == 4 or n100 == 4:
        assert n == 0
        return year-1, 12, 31

    # Now the year is correct, and n is the offset from January 1.  We find
    # the month via an estimate that's either exact or one too large.
    leapyear = n1 == 3 and (n4 != 24 or n100 == 3)
    assert leapyear == _is_leap(year)
    month = (n + 50) >> 5
    preceding = _DAYS_BEFORE_MONTH[month] + (month > 2 and leapyear)
    if preceding > n:  # estimate is too large
        month -= 1
        preceding -= _DAYS_IN_MONTH[month] + (month == 2 and leapyear)
    n -= preceding
    assert 0 <= n < _days_in_month(year, month)

    # Now the year and month are correct, and n is the offset from the
    # start of that month:  we're done!
    return year, month, n+1

# Month and day names.  For localized versions, see the calendar module.
_MONTHNAMES = [None, "Jan", "Feb", "Mar", "Apr", "May", "Jun",
                     "Jul", "Aug", "Sep", "Oct", "Nov", "Dec"]
_DAYNAMES = [None, "Mon", "Tue", "Wed", "Thu", "Fri", "Sat", "Sun"]


def _build_struct_time(y, m, d, hh, mm, ss, dstflag):
    wday = (_ymd2ord(y, m, d) + 6) % 7
    dnum = _days_before_month(y, m) + d
    return _time.struct_time((y, m, d, hh, mm, ss, wday, dnum, dstflag))

def _format_time(hh, mm, ss, us, timespec='auto'):
    specs = {
        'hours': '{:02d}',
        'minutes': '{:02d}:{:02d}',
        'seconds': '{:02d}:{:02d}:{:02d}',
        'milliseconds': '{:02d}:{:02d}:{:02d}.{:03d}',
        'microseconds': '{:02d}:{:02d}:{:02d}.{:06d}'
    }

    if timespec == 'auto':
        # Skip trailing microseconds when us==0.
        timespec = 'microseconds' if us else 'seconds'
    elif timespec == 'milliseconds':
        us //= 1000
    try:
        fmt = specs[timespec]
    except KeyError:
        raise ValueError('Unknown timespec value')
    else:
        return fmt.format(hh, mm, ss, us)

def _format_offset(off, sep=':'):
    s = ''
    if off is not None:
        if off.days < 0:
            sign = "-"
            off = -off
        else:
            sign = "+"
        hh, mm = divmod(off, timedelta(hours=1))
        mm, ss = divmod(mm, timedelta(minutes=1))
        s += "%s%02d%s%02d" % (sign, hh, sep, mm)
        if ss or ss.microseconds:
            s += "%s%02d" % (sep, ss.seconds)

            if ss.microseconds:
                s += '.%06d' % ss.microseconds
    return s

# Correctly substitute for %z and %Z escapes in strftime formats.
def _wrap_strftime(object, format, timetuple):
    # Don't call utcoffset() or tzname() unless actually needed.
    freplace = None  # the string to use for %f
    zreplace = None  # the string to use for %z
    colonzreplace = None  # the string to use for %:z
    Zreplace = None  # the string to use for %Z

    # Scan format for %z, %:z and %Z escapes, replacing as needed.
    newformat = []
    push = newformat.append
    i, n = 0, len(format)
    while i < n:
        ch = format[i]
        i += 1
        if ch == '%':
            if i < n:
                ch = format[i]
                i += 1
                if ch == 'f':
                    if freplace is None:
                        freplace = '%06d' % getattr(object,
                                                    'microsecond', 0)
                    newformat.append(freplace)
                elif ch == 'z':
                    if zreplace is None:
                        if hasattr(object, "utcoffset"):
                            zreplace = _format_offset(object.utcoffset(), sep="")
                        else:
                            zreplace = ""
                    assert '%' not in zreplace
                    newformat.append(zreplace)
                elif ch == ':':
                    if i < n:
                        ch2 = format[i]
                        i += 1
                        if ch2 == 'z':
                            if colonzreplace is None:
                                if hasattr(object, "utcoffset"):
                                    colonzreplace = _format_offset(object.utcoffset(), sep=":")
                                else:
                                    colonzreplace = ""
                            assert '%' not in colonzreplace
                            newformat.append(colonzreplace)
                        else:
                            push('%')
                            push(ch)
                            push(ch2)
                elif ch == 'Z':
                    if Zreplace is None:
                        Zreplace = ""
                        if hasattr(object, "tzname"):
                            s = object.tzname()
                            if s is not None:
                                # strftime is going to have at this: escape %
                                Zreplace = s.replace('%', '%%')
                    newformat.append(Zreplace)
                else:
                    push('%')
                    push(ch)
            else:
                push('%')
        else:
            push(ch)
    newformat = "".join(newformat)
    return _time.strftime(newformat, timetuple)

# Helpers for parsing the result of isoformat()
def _is_ascii_digit(c):
    return c in "0123456789"

def _find_isoformat_datetime_separator(dtstr):
    # See the comment in _datetimemodule.c:_find_isoformat_datetime_separator
    len_dtstr = len(dtstr)
    if len_dtstr == 7:
        return 7

    assert len_dtstr > 7
    date_separator = "-"
    week_indicator = "W"

    if dtstr[4] == date_separator:
        if dtstr[5] == week_indicator:
            if len_dtstr < 8:
                raise ValueError("Invalid ISO string")
            if len_dtstr > 8 and dtstr[8] == date_separator:
                if len_dtstr == 9:
                    raise ValueError("Invalid ISO string")
                if len_dtstr > 10 and _is_ascii_digit(dtstr[10]):
                    # This is as far as we need to resolve the ambiguity for
                    # the moment - if we have YYYY-Www-##, the separator is
                    # either a hyphen at 8 or a number at 10.
                    #
                    # We'll assume it's a hyphen at 8 because it's way more
                    # likely that someone will use a hyphen as a separator than
                    # a number, but at this point it's really best effort
                    # because this is an extension of the spec anyway.
                    # TODO(pganssle): Document this
                    return 8
                return 10
            else:
                # YYYY-Www (8)
                return 8
        else:
            # YYYY-MM-DD (10)
            return 10
    else:
        if dtstr[4] == week_indicator:
            # YYYYWww (7) or YYYYWwwd (8)
            idx = 7
            while idx < len_dtstr:
                if not _is_ascii_digit(dtstr[idx]):
                    break
                idx += 1

            if idx < 9:
                return idx

            if idx % 2 == 0:
                # If the index of the last number is even, it's YYYYWwwd
                return 7
            else:
                return 8
        else:
            # YYYYMMDD (8)
            return 8


def _parse_isoformat_date(dtstr):
    # It is assumed that this is an ASCII-only string of lengths 7, 8 or 10,
    # see the comment on Modules/_datetimemodule.c:_find_isoformat_datetime_separator
    assert len(dtstr) in (7, 8, 10)
    year = int(dtstr[0:4])
    has_sep = dtstr[4] == '-'

    pos = 4 + has_sep
    if dtstr[pos:pos + 1] == "W":
        # YYYY-?Www-?D?
        pos += 1
        weekno = int(dtstr[pos:pos + 2])
        pos += 2

        dayno = 1
        if len(dtstr) > pos:
            if (dtstr[pos:pos + 1] == '-') != has_sep:
                raise ValueError("Inconsistent use of dash separator")

            pos += has_sep

            dayno = int(dtstr[pos:pos + 1])

        return list(_isoweek_to_gregorian(year, weekno, dayno))
    else:
        month = int(dtstr[pos:pos + 2])
        pos += 2
        if (dtstr[pos:pos + 1] == "-") != has_sep:
            raise ValueError("Inconsistent use of dash separator")

        pos += has_sep
        day = int(dtstr[pos:pos + 2])

        return [year, month, day]


_FRACTION_CORRECTION = [100000, 10000, 1000, 100, 10]


def _parse_hh_mm_ss_ff(tstr):
    # Parses things of the form HH[:?MM[:?SS[{.,}fff[fff]]]]
    len_str = len(tstr)

    time_comps = [0, 0, 0, 0]
    pos = 0
    for comp in range(0, 3):
        if (len_str - pos) < 2:
            raise ValueError("Incomplete time component")

        time_comps[comp] = int(tstr[pos:pos+2])

        pos += 2
        next_char = tstr[pos:pos+1]

        if comp == 0:
            has_sep = next_char == ':'

        if not next_char or comp >= 2:
            break

        if has_sep and next_char != ':':
            raise ValueError("Invalid time separator: %c" % next_char)

        pos += has_sep

    if pos < len_str:
        if tstr[pos] not in '.,':
            raise ValueError("Invalid microsecond component")
        else:
            pos += 1

            len_remainder = len_str - pos

            if len_remainder >= 6:
                to_parse = 6
            else:
                to_parse = len_remainder

            time_comps[3] = int(tstr[pos:(pos+to_parse)])
            if to_parse < 6:
                time_comps[3] *= _FRACTION_CORRECTION[to_parse-1]
            if (len_remainder > to_parse
                    and not all(map(_is_ascii_digit, tstr[(pos+to_parse):]))):
                raise ValueError("Non-digit values in unparsed fraction")

    return time_comps

def _parse_isoformat_time(tstr):
    # Format supported is HH[:MM[:SS[.fff[fff]]]][+HH:MM[:SS[.ffffff]]]
    len_str = len(tstr)
    if len_str < 2:
        raise ValueError("Isoformat time too short")

    # This is equivalent to re.search('[+-Z]', tstr), but faster
    tz_pos = (tstr.find('-') + 1 or tstr.find('+') + 1 or tstr.find('Z') + 1)
    timestr = tstr[:tz_pos-1] if tz_pos > 0 else tstr

    time_comps = _parse_hh_mm_ss_ff(timestr)

    tzi = None
    if tz_pos == len_str and tstr[-1] == 'Z':
        tzi = timezone.utc
    elif tz_pos > 0:
        tzstr = tstr[tz_pos:]

        # Valid time zone strings are:
        # HH                  len: 2
        # HHMM                len: 4
        # HH:MM               len: 5
        # HHMMSS              len: 6
        # HHMMSS.f+           len: 7+
        # HH:MM:SS            len: 8
        # HH:MM:SS.f+         len: 10+

        if len(tzstr) in (0, 1, 3):
            raise ValueError("Malformed time zone string")

        tz_comps = _parse_hh_mm_ss_ff(tzstr)

        if all(x == 0 for x in tz_comps):
            tzi = timezone.utc
        else:
            tzsign = -1 if tstr[tz_pos - 1] == '-' else 1

            td = timedelta(hours=tz_comps[0], minutes=tz_comps[1],
                           seconds=tz_comps[2], microseconds=tz_comps[3])

            tzi = timezone(tzsign * td)

    time_comps.append(tzi)

    return time_comps

# tuple[int, int, int] -> tuple[int, int, int] version of date.fromisocalendar
def _isoweek_to_gregorian(year, week, day):
    # Year is bounded this way because 9999-12-31 is (9999, 52, 5)
    if not MINYEAR <= year <= MAXYEAR:
        raise ValueError(f"Year is out of range: {year}")

    if not 0 < week < 53:
        out_of_range = True

        if week == 53:
            # ISO years have 53 weeks in them on years starting with a
            # Thursday and leap years starting on a Wednesday
            first_weekday = _ymd2ord(year, 1, 1) % 7
            if (first_weekday == 4 or (first_weekday == 3 and
                                       _is_leap(year))):
                out_of_range = False

        if out_of_range:
            raise ValueError(f"Invalid week: {week}")

    if not 0 < day < 8:
        raise ValueError(f"Invalid weekday: {day} (range is [1, 7])")

    # Now compute the offset from (Y, 1, 1) in days:
    day_offset = (week - 1) * 7 + (day - 1)

    # Calculate the ordinal day for monday, week 1
    day_1 = _isoweek1monday(year)
    ord_day = day_1 + day_offset

    return _ord2ymd(ord_day)


# Just raise TypeError if the arg isn't None or a string.
def _check_tzname(name):
    if name is not None and not isinstance(name, str):
        raise TypeError("tzinfo.tzname() must return None or string, "
                        "not '%s'" % type(name))

# name is the offset-producing method, "utcoffset" or "dst".
# offset is what it returned.
# If offset isn't None or timedelta, raises TypeError.
# If offset is None, returns None.
# Else offset is checked for being in range.
# If it is, its integer value is returned.  Else ValueError is raised.
def _check_utc_offset(name, offset):
    assert name in ("utcoffset", "dst")
    if offset is None:
        return
    if not isinstance(offset, timedelta):
        raise TypeError("tzinfo.%s() must return None "
                        "or timedelta, not '%s'" % (name, type(offset)))
    if not -timedelta(1) < offset < timedelta(1):
        raise ValueError("%s()=%s, must be strictly between "
                         "-timedelta(hours=24) and timedelta(hours=24)" %
                         (name, offset))

def _check_date_fields(year, month, day):
    year = _index(year)
    month = _index(month)
    day = _index(day)
    if not MINYEAR <= year <= MAXYEAR:
        raise ValueError('year must be in %d..%d' % (MINYEAR, MAXYEAR), year)
    if not 1 <= month <= 12:
        raise ValueError('month must be in 1..12', month)
    dim = _days_in_month(year, month)
    if not 1 <= day <= dim:
        raise ValueError('day must be in 1..%d' % dim, day)
    return year, month, day

def _check_time_fields(hour, minute, second, microsecond, fold):
    hour = _index(hour)
    minute = _index(minute)
    second = _index(second)
    microsecond = _index(microsecond)
    if not 0 <= hour <= 23:
        raise ValueError('hour must be in 0..23', hour)
    if not 0 <= minute <= 59:
        raise ValueError('minute must be in 0..59', minute)
    if not 0 <= second <= 59:
        raise ValueError('second must be in 0..59', second)
    if not 0 <= microsecond <= 999999:
        raise ValueError('microsecond must be in 0..999999', microsecond)
    if fold not in (0, 1):
        raise ValueError('fold must be either 0 or 1', fold)
    return hour, minute, second, microsecond, fold

def _check_tzinfo_arg(tz):
    if tz is not None and not isinstance(tz, tzinfo):
        raise TypeError("tzinfo argument must be None or of a tzinfo subclass")

def _divide_and_round(a, b):
    """divide a by b and round result to the nearest integer

    When the ratio is exactly half-way between two integers,
    the even integer is returned.
    """
    # Based on the reference implementation for divmod_near
    # in Objects/longobject.c.
    q, r = divmod(a, b)
    # round up if either r / b > 0.5, or r / b == 0.5 and q is odd.
    # The expression r / b > 0.5 is equivalent to 2 * r > b if b is
    # positive, 2 * r < b if b negative.
    r *= 2
    greater_than_half = r > b if b > 0 else r < b
    if greater_than_half or r == b and q % 2 == 1:
        q += 1

    return q


class timedelta:
    """Represent the difference between two datetime objects.

    Supported operators:

    - add, subtract timedelta
    - unary plus, minus, abs
    - compare to timedelta
    - multiply, divide by int

    In addition, datetime supports subtraction of two datetime objects
    returning a timedelta, and addition or subtraction of a datetime
    and a timedelta giving a datetime.

    Representation: (days, seconds, microseconds).
    """
    # The representation of (days, seconds, microseconds) was chosen
    # arbitrarily; the exact rationale originally specified in the docstring
    # was "Because I felt like it."

    __slots__ = '_days', '_seconds', '_microseconds', '_hashcode'

    def __new__(cls, days=0, seconds=0, microseconds=0,
                milliseconds=0, minutes=0, hours=0, weeks=0):
        # Doing this efficiently and accurately in C is going to be difficult
        # and error-prone, due to ubiquitous overflow possibilities, and that
        # C double doesn't have enough bits of precision to represent
        # microseconds over 10K years faithfully.  The code here tries to make
        # explicit where go-fast assumptions can be relied on, in order to
        # guide the C implementation; it's way more convoluted than speed-
        # ignoring auto-overflow-to-long idiomatic Python could be.

        # XXX Check that all inputs are ints or floats.

        # Final values, all integer.
        # s and us fit in 32-bit signed ints; d isn't bounded.
        d = s = us = 0

        # Normalize everything to days, seconds, microseconds.
        days += weeks*7
        seconds += minutes*60 + hours*3600
        microseconds += milliseconds*1000

        # Get rid of all fractions, and normalize s and us.
        # Take a deep breath <wink>.
        if isinstance(days, float):
            dayfrac, days = _math.modf(days)
            daysecondsfrac, daysecondswhole = _math.modf(dayfrac * (24.*3600.))
            assert daysecondswhole == int(daysecondswhole)  # can't overflow
            s = int(daysecondswhole)
            assert days == int(days)
            d = int(days)
        else:
            daysecondsfrac = 0.0
            d = days
        assert isinstance(daysecondsfrac, float)
        assert abs(daysecondsfrac) <= 1.0
        assert isinstance(d, int)
        assert abs(s) <= 24 * 3600
        # days isn't referenced again before redefinition

        if isinstance(seconds, float):
            secondsfrac, seconds = _math.modf(seconds)
            assert seconds == int(seconds)
            seconds = int(seconds)
            secondsfrac += daysecondsfrac
            assert abs(secondsfrac) <= 2.0
        else:
            secondsfrac = daysecondsfrac
        # daysecondsfrac isn't referenced again
        assert isinstance(secondsfrac, float)
        assert abs(secondsfrac) <= 2.0

        assert isinstance(seconds, int)
        days, seconds = divmod(seconds, 24*3600)
        d += days
        s += int(seconds)    # can't overflow
        assert isinstance(s, int)
        assert abs(s) <= 2 * 24 * 3600
        # seconds isn't referenced again before redefinition

        usdouble = secondsfrac * 1e6
        assert abs(usdouble) < 2.1e6    # exact value not critical
        # secondsfrac isn't referenced again

        if isinstance(microseconds, float):
            microseconds = round(microseconds + usdouble)
            seconds, microseconds = divmod(microseconds, 1000000)
            days, seconds = divmod(seconds, 24*3600)
            d += days
            s += seconds
        else:
            microseconds = int(microseconds)
            seconds, microseconds = divmod(microseconds, 1000000)
            days, seconds = divmod(seconds, 24*3600)
            d += days
            s += seconds
            microseconds = round(microseconds + usdouble)
        assert isinstance(s, int)
        assert isinstance(microseconds, int)
        assert abs(s) <= 3 * 24 * 3600
        assert abs(microseconds) < 3.1e6

        # Just a little bit of carrying possible for microseconds and seconds.
        seconds, us = divmod(microseconds, 1000000)
        s += seconds
        days, s = divmod(s, 24*3600)
        d += days

        assert isinstance(d, int)
        assert isinstance(s, int) and 0 <= s < 24*3600
        assert isinstance(us, int) and 0 <= us < 1000000

        if abs(d) > 999999999:
            raise OverflowError("timedelta # of days is too large: %d" % d)

        self = object.__new__(cls)
        self._days = d
        self._seconds = s
        self._microseconds = us
        self._hashcode = -1
        return self

    def __repr__(self):
        args = []
        if self._days:
            args.append("days=%d" % self._days)
        if self._seconds:
            args.append("seconds=%d" % self._seconds)
        if self._microseconds:
            args.append("microseconds=%d" % self._microseconds)
        if not args:
            args.append('0')
        return "%s.%s(%s)" % (_get_class_module(self),
                              self.__class__.__qualname__,
                              ', '.join(args))

    def __str__(self):
        mm, ss = divmod(self._seconds, 60)
        hh, mm = divmod(mm, 60)
        s = "%d:%02d:%02d" % (hh, mm, ss)
        if self._days:
            def plural(n):
                return n, abs(n) != 1 and "s" or ""
            s = ("%d day%s, " % plural(self._days)) + s
        if self._microseconds:
            s = s + ".%06d" % self._microseconds
        return s

    def total_seconds(self):
        """Total seconds in the duration."""
        return ((self.days * 86400 + self.seconds) * 10**6 +
                self.microseconds) / 10**6

    # Read-only field accessors
    @property
    def days(self):
        """days"""
        return self._days

    @property
    def seconds(self):
        """seconds"""
        return self._seconds

    @property
    def microseconds(self):
        """microseconds"""
        return self._microseconds

    def __add__(self, other):
        if isinstance(other, timedelta):
            # for CPython compatibility, we cannot use
            # our __class__ here, but need a real timedelta
            return timedelta(self._days + other._days,
                             self._seconds + other._seconds,
                             self._microseconds + other._microseconds)
        return NotImplemented

    __radd__ = __add__

    def __sub__(self, other):
        if isinstance(other, timedelta):
            # for CPython compatibility, we cannot use
            # our __class__ here, but need a real timedelta
            return timedelta(self._days - other._days,
                             self._seconds - other._seconds,
                             self._microseconds - other._microseconds)
        return NotImplemented

    def __rsub__(self, other):
        if isinstance(other, timedelta):
            return -self + other
        return NotImplemented

    def __neg__(self):
        # for CPython compatibility, we cannot use
        # our __class__ here, but need a real timedelta
        return timedelta(-self._days,
                         -self._seconds,
                         -self._microseconds)

    def __pos__(self):
        return self

    def __abs__(self):
        if self._days < 0:
            return -self
        else:
            return self

    def __mul__(self, other):
        if isinstance(other, int):
            # for CPython compatibility, we cannot use
            # our __class__ here, but need a real timedelta
            return timedelta(self._days * other,
                             self._seconds * other,
                             self._microseconds * other)
        if isinstance(other, float):
            usec = self._to_microseconds()
            a, b = other.as_integer_ratio()
            return timedelta(0, 0, _divide_and_round(usec * a, b))
        return NotImplemented

    __rmul__ = __mul__

    def _to_microseconds(self):
        return ((self._days * (24*3600) + self._seconds) * 1000000 +
                self._microseconds)

    def __floordiv__(self, other):
        if not isinstance(other, (int, timedelta)):
            return NotImplemented
        usec = self._to_microseconds()
        if isinstance(other, timedelta):
            return usec // other._to_microseconds()
        if isinstance(other, int):
            return timedelta(0, 0, usec // other)

    def __truediv__(self, other):
        if not isinstance(other, (int, float, timedelta)):
            return NotImplemented
        usec = self._to_microseconds()
        if isinstance(other, timedelta):
            return usec / other._to_microseconds()
        if isinstance(other, int):
            return timedelta(0, 0, _divide_and_round(usec, other))
        if isinstance(other, float):
            a, b = other.as_integer_ratio()
            return timedelta(0, 0, _divide_and_round(b * usec, a))

    def __mod__(self, other):
        if isinstance(other, timedelta):
            r = self._to_microseconds() % other._to_microseconds()
            return timedelta(0, 0, r)
        return NotImplemented

    def __divmod__(self, other):
        if isinstance(other, timedelta):
            q, r = divmod(self._to_microseconds(),
                          other._to_microseconds())
            return q, timedelta(0, 0, r)
        return NotImplemented

    # Comparisons of timedelta objects with other.

    def __eq__(self, other):
        if isinstance(other, timedelta):
            return self._cmp(other) == 0
        else:
            return NotImplemented

    def __le__(self, other):
        if isinstance(other, timedelta):
            return self._cmp(other) <= 0
        else:
            return NotImplemented

    def __lt__(self, other):
        if isinstance(other, timedelta):
            return self._cmp(other) < 0
        else:
            return NotImplemented

    def __ge__(self, other):
        if isinstance(other, timedelta):
            return self._cmp(other) >= 0
        else:
            return NotImplemented

    def __gt__(self, other):
        if isinstance(other, timedelta):
            return self._cmp(other) > 0
        else:
            return NotImplemented

    def _cmp(self, other):
        assert isinstance(other, timedelta)
        return _cmp(self._getstate(), other._getstate())

    def __hash__(self):
        if self._hashcode == -1:
            self._hashcode = hash(self._getstate())
        return self._hashcode

    def __bool__(self):
        return (self._days != 0 or
                self._seconds != 0 or
                self._microseconds != 0)

    # Pickle support.

    def _getstate(self):
        return (self._days, self._seconds, self._microseconds)

    def __reduce__(self):
        return (self.__class__, self._getstate())

timedelta.min = timedelta(-999999999)
timedelta.max = timedelta(days=999999999, hours=23, minutes=59, seconds=59,
                          microseconds=999999)
timedelta.resolution = timedelta(microseconds=1)

class date:
    """Concrete date type.

    Constructors:

    __new__()
    fromtimestamp()
    today()
    fromordinal()

    Operators:

    __repr__, __str__
    __eq__, __le__, __lt__, __ge__, __gt__, __hash__
    __add__, __radd__, __sub__ (add/radd only with timedelta arg)

    Methods:

    timetuple()
    toordinal()
    weekday()
    isoweekday(), isocalendar(), isoformat()
    ctime()
    strftime()

    Properties (readonly):
    year, month, day
    """
    __slots__ = '_year', '_month', '_day', '_hashcode'

    def __new__(cls, year, month=None, day=None):
        """Constructor.

        Arguments:

        year, month, day (required, base 1)
        """
        if (month is None and
            isinstance(year, (bytes, str)) and len(year) == 4 and
            1 <= ord(year[2:3]) <= 12):
            # Pickle support
            if isinstance(year, str):
                try:
                    year = year.encode('latin1')
                except UnicodeEncodeError:
                    # More informative error message.
                    raise ValueError(
                        "Failed to encode latin1 string when unpickling "
                        "a date object. "
                        "pickle.load(data, encoding='latin1') is assumed.")
            self = object.__new__(cls)
            self.__setstate(year)
            self._hashcode = -1
            return self
        year, month, day = _check_date_fields(year, month, day)
        self = object.__new__(cls)
        self._year = year
        self._month = month
        self._day = day
        self._hashcode = -1
        return self

    # Additional constructors

    @classmethod
    def fromtimestamp(cls, t):
        "Construct a date from a POSIX timestamp (like time.time())."
        if t is None:
            raise TypeError("'NoneType' object cannot be interpreted as an integer")
        y, m, d, hh, mm, ss, weekday, jday, dst = _time.localtime(t)
        return cls(y, m, d)

    @classmethod
    def today(cls):
        "Construct a date from time.time()."
        t = _time.time()
        return cls.fromtimestamp(t)

    @classmethod
    def fromordinal(cls, n):
        """Construct a date from a proleptic Gregorian ordinal.

        January 1 of year 1 is day 1.  Only the year, month and day are
        non-zero in the result.
        """
        y, m, d = _ord2ymd(n)
        return cls(y, m, d)

    @classmethod
    def fromisoformat(cls, date_string):
        """Construct a date from a string in ISO 8601 format."""
        if not isinstance(date_string, str):
            raise TypeError('fromisoformat: argument must be str')

        if len(date_string) not in (7, 8, 10):
            raise ValueError(f'Invalid isoformat string: {date_string!r}')

        try:
            return cls(*_parse_isoformat_date(date_string))
        except Exception:
            raise ValueError(f'Invalid isoformat string: {date_string!r}')

    @classmethod
    def fromisocalendar(cls, year, week, day):
        """Construct a date from the ISO year, week number and weekday.

        This is the inverse of the date.isocalendar() function"""
        return cls(*_isoweek_to_gregorian(year, week, day))

    # Conversions to string

    def __repr__(self):
        """Convert to formal string, for repr().

        >>> d = date(2010, 1, 1)
        >>> repr(d)
        'datetime.date(2010, 1, 1)'
        """
        return "%s.%s(%d, %d, %d)" % (_get_class_module(self),
                                      self.__class__.__qualname__,
                                      self._year,
                                      self._month,
                                      self._day)
    # XXX These shouldn't depend on time.localtime(), because that
    # clips the usable dates to [1970 .. 2038).  At least ctime() is
    # easily done without using strftime() -- that's better too because
    # strftime("%c", ...) is locale specific.


    def ctime(self):
        "Return ctime() style string."
        weekday = self.toordinal() % 7 or 7
        return "%s %s %2d 00:00:00 %04d" % (
            _DAYNAMES[weekday],
            _MONTHNAMES[self._month],
            self._day, self._year)

    def strftime(self, format):
        """
        Format using strftime().

        Example: "%d/%m/%Y, %H:%M:%S"
        """
        return _wrap_strftime(self, format, self.timetuple())

    def __format__(self, fmt):
        if not isinstance(fmt, str):
            raise TypeError("must be str, not %s" % type(fmt).__name__)
        if len(fmt) != 0:
            return self.strftime(fmt)
        return str(self)

    def isoformat(self):
        """Return the date formatted according to ISO.

        This is 'YYYY-MM-DD'.

        References:
        - http://www.w3.org/TR/NOTE-datetime
        - http://www.cl.cam.ac.uk/~mgk25/iso-time.html
        """
        return "%04d-%02d-%02d" % (self._year, self._month, self._day)

    __str__ = isoformat

    # Read-only field accessors
    @property
    def year(self):
        """year (1-9999)"""
        return self._year

    @property
    def month(self):
        """month (1-12)"""
        return self._month

    @property
    def day(self):
        """day (1-31)"""
        return self._day

    # Standard conversions, __eq__, __le__, __lt__, __ge__, __gt__,
    # __hash__ (and helpers)

    def timetuple(self):
        "Return local time tuple compatible with time.localtime()."
        return _build_struct_time(self._year, self._month, self._day,
                                  0, 0, 0, -1)

    def toordinal(self):
        """Return proleptic Gregorian ordinal for the year, month and day.

        January 1 of year 1 is day 1.  Only the year, month and day values
        contribute to the result.
        """
        return _ymd2ord(self._year, self._month, self._day)

    def replace(self, year=None, month=None, day=None):
        """Return a new date with new values for the specified fields."""
        if year is None:
            year = self._year
        if month is None:
            month = self._month
        if day is None:
            day = self._day
        return type(self)(year, month, day)

    __replace__ = replace

    # Comparisons of date objects with other.

    def __eq__(self, other):
        if isinstance(other, date) and not isinstance(other, datetime):
            return self._cmp(other) == 0
        return NotImplemented

    def __le__(self, other):
        if isinstance(other, date) and not isinstance(other, datetime):
            return self._cmp(other) <= 0
        return NotImplemented

    def __lt__(self, other):
        if isinstance(other, date) and not isinstance(other, datetime):
            return self._cmp(other) < 0
        return NotImplemented

    def __ge__(self, other):
        if isinstance(other, date) and not isinstance(other, datetime):
            return self._cmp(other) >= 0
        return NotImplemented

    def __gt__(self, other):
        if isinstance(other, date) and not isinstance(other, datetime):
            return self._cmp(other) > 0
        return NotImplemented

    def _cmp(self, other):
        assert isinstance(other, date)
        assert not isinstance(other, datetime)
        y, m, d = self._year, self._month, self._day
        y2, m2, d2 = other._year, other._month, other._day
        return _cmp((y, m, d), (y2, m2, d2))

    def __hash__(self):
        "Hash."
        if self._hashcode == -1:
            self._hashcode = hash(self._getstate())
        return self._hashcode

    # Computations

    def __add__(self, other):
        "Add a date to a timedelta."
        if isinstance(other, timedelta):
            o = self.toordinal() + other.days
            if 0 < o <= _MAXORDINAL:
                return type(self).fromordinal(o)
            raise OverflowError("result out of range")
        return NotImplemented

    __radd__ = __add__

    def __sub__(self, other):
        """Subtract two dates, or a date and a timedelta."""
        if isinstance(other, timedelta):
            return self + timedelta(-other.days)
        if isinstance(other, date):
            days1 = self.toordinal()
            days2 = other.toordinal()
            return timedelta(days1 - days2)
        return NotImplemented

    def weekday(self):
        "Return day of the week, where Monday == 0 ... Sunday == 6."
        return (self.toordinal() + 6) % 7

    # Day-of-the-week and week-of-the-year, according to ISO

    def isoweekday(self):
        "Return day of the week, where Monday == 1 ... Sunday == 7."
        # 1-Jan-0001 is a Monday
        return self.toordinal() % 7 or 7

    def isocalendar(self):
        """Return a named tuple containing ISO year, week number, and weekday.

        The first ISO week of the year is the (Mon-Sun) week
        containing the year's first Thursday; everything else derives
        from that.

        The first week is 1; Monday is 1 ... Sunday is 7.

        ISO calendar algorithm taken from
        http://www.phys.uu.nl/~vgent/calendar/isocalendar.htm
        (used with permission)
        """
        year = self._year
        week1monday = _isoweek1monday(year)
        today = _ymd2ord(self._year, self._month, self._day)
        # Internally, week and day have origin 0
        week, day = divmod(today - week1monday, 7)
        if week < 0:
            year -= 1
            week1monday = _isoweek1monday(year)
            week, day = divmod(today - week1monday, 7)
        elif week >= 52:
            if today >= _isoweek1monday(year+1):
                year += 1
                week = 0
        return _IsoCalendarDate(year, week+1, day+1)

    # Pickle support.

    def _getstate(self):
        yhi, ylo = divmod(self._year, 256)
        return bytes([yhi, ylo, self._month, self._day]),

    def __setstate(self, string):
        yhi, ylo, self._month, self._day = string
        self._year = yhi * 256 + ylo

    def __reduce__(self):
        return (self.__class__, self._getstate())

_date_class = date  # so functions w/ args named "date" can get at the class

date.min = date(1, 1, 1)
date.max = date(9999, 12, 31)
date.resolution = timedelta(days=1)


class tzinfo:
    """Abstract base class for time zone info classes.

    Subclasses must override the tzname(), utcoffset() and dst() methods.
    """
    __slots__ = ()

    def tzname(self, dt):
        "datetime -> string name of time zone."
        raise NotImplementedError("tzinfo subclass must override tzname()")

    def utcoffset(self, dt):
        "datetime -> timedelta, positive for east of UTC, negative for west of UTC"
        raise NotImplementedError("tzinfo subclass must override utcoffset()")

    def dst(self, dt):
        """datetime -> DST offset as timedelta, positive for east of UTC.

        Return 0 if DST not in effect.  utcoffset() must include the DST
        offset.
        """
        raise NotImplementedError("tzinfo subclass must override dst()")

    def fromutc(self, dt):
        "datetime in UTC -> datetime in local time."

        if not isinstance(dt, datetime):
            raise TypeError("fromutc() requires a datetime argument")
        if dt.tzinfo is not self:
            raise ValueError("dt.tzinfo is not self")

        dtoff = dt.utcoffset()
        if dtoff is None:
            raise ValueError("fromutc() requires a non-None utcoffset() "
                             "result")

        # See the long comment block at the end of this file for an
        # explanation of this algorithm.
        dtdst = dt.dst()
        if dtdst is None:
            raise ValueError("fromutc() requires a non-None dst() result")
        delta = dtoff - dtdst
        if delta:
            dt += delta
            dtdst = dt.dst()
            if dtdst is None:
                raise ValueError("fromutc(): dt.dst gave inconsistent "
                                 "results; cannot convert")
        return dt + dtdst

    # Pickle support.

    def __reduce__(self):
        getinitargs = getattr(self, "__getinitargs__", None)
        if getinitargs:
            args = getinitargs()
        else:
            args = ()
        return (self.__class__, args, self.__getstate__())


class IsoCalendarDate(tuple):

    def __new__(cls, year, week, weekday, /):
        return super().__new__(cls, (year, week, weekday))

    @property
    def year(self):
        return self[0]

    @property
    def week(self):
        return self[1]

    @property
    def weekday(self):
        return self[2]

    def __reduce__(self):
        # This code is intended to pickle the object without making the
        # class public. See https://bugs.python.org/msg352381
        return (tuple, (tuple(self),))

    def __repr__(self):
        return (f'{self.__class__.__name__}'
                f'(year={self[0]}, week={self[1]}, weekday={self[2]})')


_IsoCalendarDate = IsoCalendarDate
del IsoCalendarDate
_tzinfo_class = tzinfo

class time:
    """Time with time zone.

    Constructors:

    __new__()

    Operators:

    __repr__, __str__
    __eq__, __le__, __lt__, __ge__, __gt__, __hash__

    Methods:

    strftime()
    isoformat()
    utcoffset()
    tzname()
    dst()

    Properties (readonly):
    hour, minute, second, microsecond, tzinfo, fold
    """
    __slots__ = '_hour', '_minute', '_second', '_microsecond', '_tzinfo', '_hashcode', '_fold'

    def __new__(cls, hour=0, minute=0, second=0, microsecond=0, tzinfo=None, *, fold=0):
        """Constructor.

        Arguments:

        hour, minute (required)
        second, microsecond (default to zero)
        tzinfo (default to None)
        fold (keyword only, default to zero)
        """
        if (isinstance(hour, (bytes, str)) and len(hour) == 6 and
            ord(hour[0:1])&0x7F < 24):
            # Pickle support
            if isinstance(hour, str):
                try:
                    hour = hour.encode('latin1')
                except UnicodeEncodeError:
                    # More informative error message.
                    raise ValueError(
                        "Failed to encode latin1 string when unpickling "
                        "a time object. "
                        "pickle.load(data, encoding='latin1') is assumed.")
            self = object.__new__(cls)
            self.__setstate(hour, minute or None)
            self._hashcode = -1
            return self
        hour, minute, second, microsecond, fold = _check_time_fields(
            hour, minute, second, microsecond, fold)
        _check_tzinfo_arg(tzinfo)
        self = object.__new__(cls)
        self._hour = hour
        self._minute = minute
        self._second = second
        self._microsecond = microsecond
        self._tzinfo = tzinfo
        self._hashcode = -1
        self._fold = fold
        return self

    # Read-only field accessors
    @property
    def hour(self):
        """hour (0-23)"""
        return self._hour

    @property
    def minute(self):
        """minute (0-59)"""
        return self._minute

    @property
    def second(self):
        """second (0-59)"""
        return self._second

    @property
    def microsecond(self):
        """microsecond (0-999999)"""
        return self._microsecond

    @property
    def tzinfo(self):
        """timezone info object"""
        return self._tzinfo

    @property
    def fold(self):
        return self._fold

    # Standard conversions, __hash__ (and helpers)

    # Comparisons of time objects with other.

    def __eq__(self, other):
        if isinstance(other, time):
            return self._cmp(other, allow_mixed=True) == 0
        else:
            return NotImplemented

    def __le__(self, other):
        if isinstance(other, time):
            return self._cmp(other) <= 0
        else:
            return NotImplemented

    def __lt__(self, other):
        if isinstance(other, time):
            return self._cmp(other) < 0
        else:
            return NotImplemented

    def __ge__(self, other):
        if isinstance(other, time):
            return self._cmp(other) >= 0
        else:
            return NotImplemented

    def __gt__(self, other):
        if isinstance(other, time):
            return self._cmp(other) > 0
        else:
            return NotImplemented

    def _cmp(self, other, allow_mixed=False):
        assert isinstance(other, time)
        mytz = self._tzinfo
        ottz = other._tzinfo
        myoff = otoff = None

        if mytz is ottz:
            base_compare = True
        else:
            myoff = self.utcoffset()
            otoff = other.utcoffset()
            base_compare = myoff == otoff

        if base_compare:
            return _cmp((self._hour, self._minute, self._second,
                         self._microsecond),
                        (other._hour, other._minute, other._second,
                         other._microsecond))
        if myoff is None or otoff is None:
            if allow_mixed:
                return 2 # arbitrary non-zero value
            else:
                raise TypeError("cannot compare naive and aware times")
        myhhmm = self._hour * 60 + self._minute - myoff//timedelta(minutes=1)
        othhmm = other._hour * 60 + other._minute - otoff//timedelta(minutes=1)
        return _cmp((myhhmm, self._second, self._microsecond),
                    (othhmm, other._second, other._microsecond))

    def __hash__(self):
        """Hash."""
        if self._hashcode == -1:
            if self.fold:
                t = self.replace(fold=0)
            else:
                t = self
            tzoff = t.utcoffset()
            if not tzoff:  # zero or None
                self._hashcode = hash(t._getstate()[0])
            else:
                h, m = divmod(timedelta(hours=self.hour, minutes=self.minute) - tzoff,
                              timedelta(hours=1))
                assert not m % timedelta(minutes=1), "whole minute"
                m //= timedelta(minutes=1)
                if 0 <= h < 24:
                    self._hashcode = hash(time(h, m, self.second, self.microsecond))
                else:
                    self._hashcode = hash((h, m, self.second, self.microsecond))
        return self._hashcode

    # Conversion to string

    def _tzstr(self):
        """Return formatted timezone offset (+xx:xx) or an empty string."""
        off = self.utcoffset()
        return _format_offset(off)

    def __repr__(self):
        """Convert to formal string, for repr()."""
        if self._microsecond != 0:
            s = ", %d, %d" % (self._second, self._microsecond)
        elif self._second != 0:
            s = ", %d" % self._second
        else:
            s = ""
        s= "%s.%s(%d, %d%s)" % (_get_class_module(self),
                                self.__class__.__qualname__,
                                self._hour, self._minute, s)
        if self._tzinfo is not None:
            assert s[-1:] == ")"
            s = s[:-1] + ", tzinfo=%r" % self._tzinfo + ")"
        if self._fold:
            assert s[-1:] == ")"
            s = s[:-1] + ", fold=1)"
        return s

    def isoformat(self, timespec='auto'):
        """Return the time formatted according to ISO.

        The full format is 'HH:MM:SS.mmmmmm+zz:zz'. By default, the fractional
        part is omitted if self.microsecond == 0.

        The optional argument timespec specifies the number of additional
        terms of the time to include. Valid options are 'auto', 'hours',
        'minutes', 'seconds', 'milliseconds' and 'microseconds'.
        """
        s = _format_time(self._hour, self._minute, self._second,
                          self._microsecond, timespec)
        tz = self._tzstr()
        if tz:
            s += tz
        return s

    __str__ = isoformat

    @classmethod
    def fromisoformat(cls, time_string):
        """Construct a time from a string in one of the ISO 8601 formats."""
        if not isinstance(time_string, str):
            raise TypeError('fromisoformat: argument must be str')

        # The spec actually requires that time-only ISO 8601 strings start with
        # T, but the extended format allows this to be omitted as long as there
        # is no ambiguity with date strings.
        time_string = time_string.removeprefix('T')

        try:
            return cls(*_parse_isoformat_time(time_string))
        except Exception:
            raise ValueError(f'Invalid isoformat string: {time_string!r}')

    def strftime(self, format):
        """Format using strftime().  The date part of the timestamp passed
        to underlying strftime should not be used.
        """
        # The year must be >= 1000 else Python's strftime implementation
        # can raise a bogus exception.
        timetuple = (1900, 1, 1,
                     self._hour, self._minute, self._second,
                     0, 1, -1)
        return _wrap_strftime(self, format, timetuple)

    def __format__(self, fmt):
        if not isinstance(fmt, str):
            raise TypeError("must be str, not %s" % type(fmt).__name__)
        if len(fmt) != 0:
            return self.strftime(fmt)
        return str(self)

    # Timezone functions

    def utcoffset(self):
        """Return the timezone offset as timedelta, positive east of UTC
         (negative west of UTC)."""
        if self._tzinfo is None:
            return None
        offset = self._tzinfo.utcoffset(None)
        _check_utc_offset("utcoffset", offset)
        return offset

    def tzname(self):
        """Return the timezone name.

        Note that the name is 100% informational -- there's no requirement that
        it mean anything in particular. For example, "GMT", "UTC", "-500",
        "-5:00", "EDT", "US/Eastern", "America/New York" are all valid replies.
        """
        if self._tzinfo is None:
            return None
        name = self._tzinfo.tzname(None)
        _check_tzname(name)
        return name

    def dst(self):
        """Return 0 if DST is not in effect, or the DST offset (as timedelta
        positive eastward) if DST is in effect.

        This is purely informational; the DST offset has already been added to
        the UTC offset returned by utcoffset() if applicable, so there's no
        need to consult dst() unless you're interested in displaying the DST
        info.
        """
        if self._tzinfo is None:
            return None
        offset = self._tzinfo.dst(None)
        _check_utc_offset("dst", offset)
        return offset

    def replace(self, hour=None, minute=None, second=None, microsecond=None,
                tzinfo=True, *, fold=None):
        """Return a new time with new values for the specified fields."""
        if hour is None:
            hour = self.hour
        if minute is None:
            minute = self.minute
        if second is None:
            second = self.second
        if microsecond is None:
            microsecond = self.microsecond
        if tzinfo is True:
            tzinfo = self.tzinfo
        if fold is None:
            fold = self._fold
        return type(self)(hour, minute, second, microsecond, tzinfo, fold=fold)

    __replace__ = replace

    # Pickle support.

    def _getstate(self, protocol=3):
        us2, us3 = divmod(self._microsecond, 256)
        us1, us2 = divmod(us2, 256)
        h = self._hour
        if self._fold and protocol > 3:
            h += 128
        basestate = bytes([h, self._minute, self._second,
                           us1, us2, us3])
        if self._tzinfo is None:
            return (basestate,)
        else:
            return (basestate, self._tzinfo)

    def __setstate(self, string, tzinfo):
        if tzinfo is not None and not isinstance(tzinfo, _tzinfo_class):
            raise TypeError("bad tzinfo state arg")
        h, self._minute, self._second, us1, us2, us3 = string
        if h > 127:
            self._fold = 1
            self._hour = h - 128
        else:
            self._fold = 0
            self._hour = h
        self._microsecond = (((us1 << 8) | us2) << 8) | us3
        self._tzinfo = tzinfo

    def __reduce_ex__(self, protocol):
        return (self.__class__, self._getstate(protocol))

    def __reduce__(self):
        return self.__reduce_ex__(2)

_time_class = time  # so functions w/ args named "time" can get at the class

time.min = time(0, 0, 0)
time.max = time(23, 59, 59, 999999)
time.resolution = timedelta(microseconds=1)


class datetime(date):
    """datetime(year, month, day[, hour[, minute[, second[, microsecond[,tzinfo]]]]])

    The year, month and day arguments are required. tzinfo may be None, or an
    instance of a tzinfo subclass. The remaining arguments may be ints.
    """
    __slots__ = time.__slots__

    def __new__(cls, year, month=None, day=None, hour=0, minute=0, second=0,
                microsecond=0, tzinfo=None, *, fold=0):
        if (isinstance(year, (bytes, str)) and len(year) == 10 and
            1 <= ord(year[2:3])&0x7F <= 12):
            # Pickle support
            if isinstance(year, str):
                try:
                    year = bytes(year, 'latin1')
                except UnicodeEncodeError:
                    # More informative error message.
                    raise ValueError(
                        "Failed to encode latin1 string when unpickling "
                        "a datetime object. "
                        "pickle.load(data, encoding='latin1') is assumed.")
            self = object.__new__(cls)
            self.__setstate(year, month)
            self._hashcode = -1
            return self
        year, month, day = _check_date_fields(year, month, day)
        hour, minute, second, microsecond, fold = _check_time_fields(
            hour, minute, second, microsecond, fold)
        _check_tzinfo_arg(tzinfo)
        self = object.__new__(cls)
        self._year = year
        self._month = month
        self._day = day
        self._hour = hour
        self._minute = minute
        self._second = second
        self._microsecond = microsecond
        self._tzinfo = tzinfo
        self._hashcode = -1
        self._fold = fold
        return self

    # Read-only field accessors
    @property
    def hour(self):
        """hour (0-23)"""
        return self._hour

    @property
    def minute(self):
        """minute (0-59)"""
        return self._minute

    @property
    def second(self):
        """second (0-59)"""
        return self._second

    @property
    def microsecond(self):
        """microsecond (0-999999)"""
        return self._microsecond

    @property
    def tzinfo(self):
        """timezone info object"""
        return self._tzinfo

    @property
    def fold(self):
        return self._fold

    @classmethod
    def _fromtimestamp(cls, t, utc, tz):
        """Construct a datetime from a POSIX timestamp (like time.time()).

        A timezone info object may be passed in as well.
        """
        frac, t = _math.modf(t)
        us = round(frac * 1e6)
        if us >= 1000000:
            t += 1
            us -= 1000000
        elif us < 0:
            t -= 1
            us += 1000000

        converter = _time.gmtime if utc else _time.localtime
        y, m, d, hh, mm, ss, weekday, jday, dst = converter(t)
        ss = min(ss, 59)    # clamp out leap seconds if the platform has them
        result = cls(y, m, d, hh, mm, ss, us, tz)
        if tz is None and not utc:
            # As of version 2015f max fold in IANA database is
            # 23 hours at 1969-09-30 13:00:00 in Kwajalein.
            # Let's probe 24 hours in the past to detect a transition:
            max_fold_seconds = 24 * 3600

            # On Windows localtime_s throws an OSError for negative values,
            # thus we can't perform fold detection for values of time less
            # than the max time fold. See comments in _datetimemodule's
            # version of this method for more details.
            if t < max_fold_seconds and sys.platform.startswith("win"):
                return result

            y, m, d, hh, mm, ss = converter(t - max_fold_seconds)[:6]
            probe1 = cls(y, m, d, hh, mm, ss, us, tz)
            trans = result - probe1 - timedelta(0, max_fold_seconds)
            if trans.days < 0:
                y, m, d, hh, mm, ss = converter(t + trans // timedelta(0, 1))[:6]
                probe2 = cls(y, m, d, hh, mm, ss, us, tz)
                if probe2 == result:
                    result._fold = 1
        elif tz is not None:
            result = tz.fromutc(result)
        return result

    @classmethod
    def fromtimestamp(cls, timestamp, tz=None):
        """Construct a datetime from a POSIX timestamp (like time.time()).

        A timezone info object may be passed in as well.
        """
        _check_tzinfo_arg(tz)

        return cls._fromtimestamp(timestamp, tz is not None, tz)

    @classmethod
    def utcfromtimestamp(cls, t):
        """Construct a naive UTC datetime from a POSIX timestamp."""
        import warnings
        warnings.warn("datetime.datetime.utcfromtimestamp() is deprecated and scheduled "
                      "for removal in a future version. Use timezone-aware "
                      "objects to represent datetimes in UTC: "
                      "datetime.datetime.fromtimestamp(t, datetime.UTC).",
                      DeprecationWarning,
                      stacklevel=2)
        return cls._fromtimestamp(t, True, None)

    @classmethod
    def now(cls, tz=None):
        "Construct a datetime from time.time() and optional time zone info."
        t = _time.time()
        return cls.fromtimestamp(t, tz)

    @classmethod
    def utcnow(cls):
        "Construct a UTC datetime from time.time()."
        import warnings
        warnings.warn("datetime.datetime.utcnow() is deprecated and scheduled for "
                      "removal in a future version. Use timezone-aware "
                      "objects to represent datetimes in UTC: "
                      "datetime.datetime.now(datetime.UTC).",
                      DeprecationWarning,
                      stacklevel=2)
        t = _time.time()
        return cls._fromtimestamp(t, True, None)

    @classmethod
    def combine(cls, date, time, tzinfo=True):
        "Construct a datetime from a given date and a given time."
        if not isinstance(date, _date_class):
            raise TypeError("date argument must be a date instance")
        if not isinstance(time, _time_class):
            raise TypeError("time argument must be a time instance")
        if tzinfo is True:
            tzinfo = time.tzinfo
        return cls(date.year, date.month, date.day,
                   time.hour, time.minute, time.second, time.microsecond,
                   tzinfo, fold=time.fold)

    @classmethod
    def fromisoformat(cls, date_string):
        """Construct a datetime from a string in one of the ISO 8601 formats."""
        if not isinstance(date_string, str):
            raise TypeError('fromisoformat: argument must be str')

        if len(date_string) < 7:
            raise ValueError(f'Invalid isoformat string: {date_string!r}')

        # Split this at the separator
        try:
            separator_location = _find_isoformat_datetime_separator(date_string)
            dstr = date_string[0:separator_location]
            tstr = date_string[(separator_location+1):]

            date_components = _parse_isoformat_date(dstr)
        except ValueError:
            raise ValueError(
                f'Invalid isoformat string: {date_string!r}') from None

        if tstr:
            try:
                time_components = _parse_isoformat_time(tstr)
            except ValueError:
                raise ValueError(
                    f'Invalid isoformat string: {date_string!r}') from None
        else:
            time_components = [0, 0, 0, 0, None]

        return cls(*(date_components + time_components))

    def timetuple(self):
        "Return local time tuple compatible with time.localtime()."
        dst = self.dst()
        if dst is None:
            dst = -1
        elif dst:
            dst = 1
        else:
            dst = 0
        return _build_struct_time(self.year, self.month, self.day,
                                  self.hour, self.minute, self.second,
                                  dst)

    def _mktime(self):
        """Return integer POSIX timestamp."""
        epoch = datetime(1970, 1, 1)
        max_fold_seconds = 24 * 3600
        t = (self - epoch) // timedelta(0, 1)
        def local(u):
            y, m, d, hh, mm, ss = _time.localtime(u)[:6]
            return (datetime(y, m, d, hh, mm, ss) - epoch) // timedelta(0, 1)

        # Our goal is to solve t = local(u) for u.
        a = local(t) - t
        u1 = t - a
        t1 = local(u1)
        if t1 == t:
            # We found one solution, but it may not be the one we need.
            # Look for an earlier solution (if `fold` is 0), or a
            # later one (if `fold` is 1).
            u2 = u1 + (-max_fold_seconds, max_fold_seconds)[self.fold]
            b = local(u2) - u2
            if a == b:
                return u1
        else:
            b = t1 - u1
            assert a != b
        u2 = t - b
        t2 = local(u2)
        if t2 == t:
            return u2
        if t1 == t:
            return u1
        # We have found both offsets a and b, but neither t - a nor t - b is
        # a solution.  This means t is in the gap.
        return (max, min)[self.fold](u1, u2)


    def timestamp(self):
        "Return POSIX timestamp as float"
        if self._tzinfo is None:
            s = self._mktime()
            return s + self.microsecond / 1e6
        else:
            return (self - _EPOCH).total_seconds()

    def utctimetuple(self):
        "Return UTC time tuple compatible with time.gmtime()."
        offset = self.utcoffset()
        if offset:
            self -= offset
        y, m, d = self.year, self.month, self.day
        hh, mm, ss = self.hour, self.minute, self.second
        return _build_struct_time(y, m, d, hh, mm, ss, 0)

    def date(self):
        "Return the date part."
        return date(self._year, self._month, self._day)

    def time(self):
        "Return the time part, with tzinfo None."
        return time(self.hour, self.minute, self.second, self.microsecond, fold=self.fold)

    def timetz(self):
        "Return the time part, with same tzinfo."
        return time(self.hour, self.minute, self.second, self.microsecond,
                    self._tzinfo, fold=self.fold)

    def replace(self, year=None, month=None, day=None, hour=None,
                minute=None, second=None, microsecond=None, tzinfo=True,
                *, fold=None):
        """Return a new datetime with new values for the specified fields."""
        if year is None:
            year = self.year
        if month is None:
            month = self.month
        if day is None:
            day = self.day
        if hour is None:
            hour = self.hour
        if minute is None:
            minute = self.minute
        if second is None:
            second = self.second
        if microsecond is None:
            microsecond = self.microsecond
        if tzinfo is True:
            tzinfo = self.tzinfo
        if fold is None:
            fold = self.fold
        return type(self)(year, month, day, hour, minute, second,
                          microsecond, tzinfo, fold=fold)

    __replace__ = replace

    def _local_timezone(self):
        if self.tzinfo is None:
            ts = self._mktime()
            # Detect gap
            ts2 = self.replace(fold=1-self.fold)._mktime()
            if ts2 != ts: # This happens in a gap or a fold
                if (ts2 > ts) == self.fold:
                    ts = ts2
        else:
            ts = (self - _EPOCH) // timedelta(seconds=1)
        localtm = _time.localtime(ts)
        local = datetime(*localtm[:6])
        # Extract TZ data
        gmtoff = localtm.tm_gmtoff
        zone = localtm.tm_zone
        return timezone(timedelta(seconds=gmtoff), zone)

    def astimezone(self, tz=None):
        if tz is None:
            tz = self._local_timezone()
        elif not isinstance(tz, tzinfo):
            raise TypeError("tz argument must be an instance of tzinfo")

        mytz = self.tzinfo
        if mytz is None:
            mytz = self._local_timezone()
            myoffset = mytz.utcoffset(self)
        else:
            myoffset = mytz.utcoffset(self)
            if myoffset is None:
                mytz = self.replace(tzinfo=None)._local_timezone()
                myoffset = mytz.utcoffset(self)

        if tz is mytz:
            return self

        # Convert self to UTC, and attach the new time zone object.
        utc = (self - myoffset).replace(tzinfo=tz)

        # Convert from UTC to tz's local time.
        return tz.fromutc(utc)

    # Ways to produce a string.

    def ctime(self):
        "Return ctime() style string."
        weekday = self.toordinal() % 7 or 7
        return "%s %s %2d %02d:%02d:%02d %04d" % (
            _DAYNAMES[weekday],
            _MONTHNAMES[self._month],
            self._day,
            self._hour, self._minute, self._second,
            self._year)

    def isoformat(self, sep='T', timespec='auto'):
        """Return the time formatted according to ISO.

        The full format looks like 'YYYY-MM-DD HH:MM:SS.mmmmmm'.
        By default, the fractional part is omitted if self.microsecond == 0.

        If self.tzinfo is not None, the UTC offset is also attached, giving
        giving a full format of 'YYYY-MM-DD HH:MM:SS.mmmmmm+HH:MM'.

        Optional argument sep specifies the separator between date and
        time, default 'T'.

        The optional argument timespec specifies the number of additional
        terms of the time to include. Valid options are 'auto', 'hours',
        'minutes', 'seconds', 'milliseconds' and 'microseconds'.
        """
        s = ("%04d-%02d-%02d%c" % (self._year, self._month, self._day, sep) +
             _format_time(self._hour, self._minute, self._second,
                          self._microsecond, timespec))

        off = self.utcoffset()
        tz = _format_offset(off)
        if tz:
            s += tz

        return s

    def __repr__(self):
        """Convert to formal string, for repr()."""
        L = [self._year, self._month, self._day,  # These are never zero
             self._hour, self._minute, self._second, self._microsecond]
        if L[-1] == 0:
            del L[-1]
        if L[-1] == 0:
            del L[-1]
        s = "%s.%s(%s)" % (_get_class_module(self),
                           self.__class__.__qualname__,
                           ", ".join(map(str, L)))
        if self._tzinfo is not None:
            assert s[-1:] == ")"
            s = s[:-1] + ", tzinfo=%r" % self._tzinfo + ")"
        if self._fold:
            assert s[-1:] == ")"
            s = s[:-1] + ", fold=1)"
        return s

    def __str__(self):
        "Convert to string, for str()."
        return self.isoformat(sep=' ')

    @classmethod
    def strptime(cls, date_string, format):
        'string, format -> new datetime parsed from a string (like time.strptime()).'
        import _strptime
        return _strptime._strptime_datetime(cls, date_string, format)

    def utcoffset(self):
        """Return the timezone offset as timedelta positive east of UTC (negative west of
        UTC)."""
        if self._tzinfo is None:
            return None
        offset = self._tzinfo.utcoffset(self)
        _check_utc_offset("utcoffset", offset)
        return offset

    def tzname(self):
        """Return the timezone name.

        Note that the name is 100% informational -- there's no requirement that
        it mean anything in particular. For example, "GMT", "UTC", "-500",
        "-5:00", "EDT", "US/Eastern", "America/New York" are all valid replies.
        """
        if self._tzinfo is None:
            return None
        name = self._tzinfo.tzname(self)
        _check_tzname(name)
        return name

    def dst(self):
        """Return 0 if DST is not in effect, or the DST offset (as timedelta
        positive eastward) if DST is in effect.

        This is purely informational; the DST offset has already been added to
        the UTC offset returned by utcoffset() if applicable, so there's no
        need to consult dst() unless you're interested in displaying the DST
        info.
        """
        if self._tzinfo is None:
            return None
        offset = self._tzinfo.dst(self)
        _check_utc_offset("dst", offset)
        return offset

    # Comparisons of datetime objects with other.

    def __eq__(self, other):
        if isinstance(other, datetime):
            return self._cmp(other, allow_mixed=True) == 0
        else:
            return NotImplemented

    def __le__(self, other):
        if isinstance(other, datetime):
            return self._cmp(other) <= 0
        else:
            return NotImplemented

    def __lt__(self, other):
        if isinstance(other, datetime):
            return self._cmp(other) < 0
        else:
            return NotImplemented

    def __ge__(self, other):
        if isinstance(other, datetime):
            return self._cmp(other) >= 0
        else:
            return NotImplemented

    def __gt__(self, other):
        if isinstance(other, datetime):
            return self._cmp(other) > 0
        else:
            return NotImplemented

    def _cmp(self, other, allow_mixed=False):
        assert isinstance(other, datetime)
        mytz = self._tzinfo
        ottz = other._tzinfo
        myoff = otoff = None

        if mytz is ottz:
            base_compare = True
        else:
            myoff = self.utcoffset()
            otoff = other.utcoffset()
            # Assume that allow_mixed means that we are called from __eq__
            if allow_mixed:
                if myoff != self.replace(fold=not self.fold).utcoffset():
                    return 2
                if otoff != other.replace(fold=not other.fold).utcoffset():
                    return 2
            base_compare = myoff == otoff

        if base_compare:
            return _cmp((self._year, self._month, self._day,
                         self._hour, self._minute, self._second,
                         self._microsecond),
                        (other._year, other._month, other._day,
                         other._hour, other._minute, other._second,
                         other._microsecond))
        if myoff is None or otoff is None:
            if allow_mixed:
                return 2 # arbitrary non-zero value
            else:
                raise TypeError("cannot compare naive and aware datetimes")
        # XXX What follows could be done more efficiently...
        diff = self - other     # this will take offsets into account
        if diff.days < 0:
            return -1
        return diff and 1 or 0

    def __add__(self, other):
        "Add a datetime and a timedelta."
        if not isinstance(other, timedelta):
            return NotImplemented
        delta = timedelta(self.toordinal(),
                          hours=self._hour,
                          minutes=self._minute,
                          seconds=self._second,
                          microseconds=self._microsecond)
        delta += other
        hour, rem = divmod(delta.seconds, 3600)
        minute, second = divmod(rem, 60)
        if 0 < delta.days <= _MAXORDINAL:
            return type(self).combine(date.fromordinal(delta.days),
                                      time(hour, minute, second,
                                           delta.microseconds,
                                           tzinfo=self._tzinfo))
        raise OverflowError("result out of range")

    __radd__ = __add__

    def __sub__(self, other):
        "Subtract two datetimes, or a datetime and a timedelta."
        if not isinstance(other, datetime):
            if isinstance(other, timedelta):
                return self + -other
            return NotImplemented

        days1 = self.toordinal()
        days2 = other.toordinal()
        secs1 = self._second + self._minute * 60 + self._hour * 3600
        secs2 = other._second + other._minute * 60 + other._hour * 3600
        base = timedelta(days1 - days2,
                         secs1 - secs2,
                         self._microsecond - other._microsecond)
        if self._tzinfo is other._tzinfo:
            return base
        myoff = self.utcoffset()
        otoff = other.utcoffset()
        if myoff == otoff:
            return base
        if myoff is None or otoff is None:
            raise TypeError("cannot mix naive and timezone-aware time")
        return base + otoff - myoff

    def __hash__(self):
        if self._hashcode == -1:
            if self.fold:
                t = self.replace(fold=0)
            else:
                t = self
            tzoff = t.utcoffset()
            if tzoff is None:
                self._hashcode = hash(t._getstate()[0])
            else:
                days = _ymd2ord(self.year, self.month, self.day)
                seconds = self.hour * 3600 + self.minute * 60 + self.second
                self._hashcode = hash(timedelta(days, seconds, self.microsecond) - tzoff)
        return self._hashcode

    # Pickle support.

    def _getstate(self, protocol=3):
        yhi, ylo = divmod(self._year, 256)
        us2, us3 = divmod(self._microsecond, 256)
        us1, us2 = divmod(us2, 256)
        m = self._month
        if self._fold and protocol > 3:
            m += 128
        basestate = bytes([yhi, ylo, m, self._day,
                           self._hour, self._minute, self._second,
                           us1, us2, us3])
        if self._tzinfo is None:
            return (basestate,)
        else:
            return (basestate, self._tzinfo)

    def __setstate(self, string, tzinfo):
        if tzinfo is not None and not isinstance(tzinfo, _tzinfo_class):
            raise TypeError("bad tzinfo state arg")
        (yhi, ylo, m, self._day, self._hour,
         self._minute, self._second, us1, us2, us3) = string
        if m > 127:
            self._fold = 1
            self._month = m - 128
        else:
            self._fold = 0
            self._month = m
        self._year = yhi * 256 + ylo
        self._microsecond = (((us1 << 8) | us2) << 8) | us3
        self._tzinfo = tzinfo

    def __reduce_ex__(self, protocol):
        return (self.__class__, self._getstate(protocol))

    def __reduce__(self):
        return self.__reduce_ex__(2)


datetime.min = datetime(1, 1, 1)
datetime.max = datetime(9999, 12, 31, 23, 59, 59, 999999)
datetime.resolution = timedelta(microseconds=1)


def _isoweek1monday(year):
    # Helper to calculate the day number of the Monday starting week 1
    THURSDAY = 3
    firstday = _ymd2ord(year, 1, 1)
    firstweekday = (firstday + 6) % 7  # See weekday() above
    week1monday = firstday - firstweekday
    if firstweekday > THURSDAY:
        week1monday += 7
    return week1monday


class timezone(tzinfo):
    __slots__ = '_offset', '_name'

    # Sentinel value to disallow None
    _Omitted = object()
    def __new__(cls, offset, name=_Omitted):
        if not isinstance(offset, timedelta):
            raise TypeError("offset must be a timedelta")
        if name is cls._Omitted:
            if not offset:
                return cls.utc
            name = None
        elif not isinstance(name, str):
            raise TypeError("name must be a string")
        if not cls._minoffset <= offset <= cls._maxoffset:
            raise ValueError("offset must be a timedelta "
                             "strictly between -timedelta(hours=24) and "
                             "timedelta(hours=24).")
        return cls._create(offset, name)

    def __init_subclass__(cls):
        raise TypeError("type 'datetime.timezone' is not an acceptable base type")

    @classmethod
    def _create(cls, offset, name=None):
        self = tzinfo.__new__(cls)
        self._offset = offset
        self._name = name
        return self

    def __getinitargs__(self):
        """pickle support"""
        if self._name is None:
            return (self._offset,)
        return (self._offset, self._name)

    def __eq__(self, other):
        if isinstance(other, timezone):
            return self._offset == other._offset
        return NotImplemented

    def __hash__(self):
        return hash(self._offset)

    def __repr__(self):
        """Convert to formal string, for repr().

        >>> tz = timezone.utc
        >>> repr(tz)
        'datetime.timezone.utc'
        >>> tz = timezone(timedelta(hours=-5), 'EST')
        >>> repr(tz)
        "datetime.timezone(datetime.timedelta(-1, 68400), 'EST')"
        """
        if self is self.utc:
            return 'datetime.timezone.utc'
        if self._name is None:
            return "%s.%s(%r)" % (_get_class_module(self),
                                  self.__class__.__qualname__,
                                  self._offset)
        return "%s.%s(%r, %r)" % (_get_class_module(self),
                                  self.__class__.__qualname__,
                                  self._offset, self._name)

    def __str__(self):
        return self.tzname(None)

    def utcoffset(self, dt):
        if isinstance(dt, datetime) or dt is None:
            return self._offset
        raise TypeError("utcoffset() argument must be a datetime instance"
                        " or None")

    def tzname(self, dt):
        if isinstance(dt, datetime) or dt is None:
            if self._name is None:
                return self._name_from_offset(self._offset)
            return self._name
        raise TypeError("tzname() argument must be a datetime instance"
                        " or None")

    def dst(self, dt):
        if isinstance(dt, datetime) or dt is None:
            return None
        raise TypeError("dst() argument must be a datetime instance"
                        " or None")

    def fromutc(self, dt):
        if isinstance(dt, datetime):
            if dt.tzinfo is not self:
                raise ValueError("fromutc: dt.tzinfo "
                                 "is not self")
            return dt + self._offset
        raise TypeError("fromutc() argument must be a datetime instance"
                        " or None")

    _maxoffset = timedelta(hours=24, microseconds=-1)
    _minoffset = -_maxoffset

    @staticmethod
    def _name_from_offset(delta):
        if not delta:
            return 'UTC'
        if delta < timedelta(0):
            sign = '-'
            delta = -delta
        else:
            sign = '+'
        hours, rest = divmod(delta, timedelta(hours=1))
        minutes, rest = divmod(rest, timedelta(minutes=1))
        seconds = rest.seconds
        microseconds = rest.microseconds
        if microseconds:
            return (f'UTC{sign}{hours:02d}:{minutes:02d}:{seconds:02d}'
                    f'.{microseconds:06d}')
        if seconds:
            return f'UTC{sign}{hours:02d}:{minutes:02d}:{seconds:02d}'
        return f'UTC{sign}{hours:02d}:{minutes:02d}'

UTC = timezone.utc = timezone._create(timedelta(0))

# bpo-37642: These attributes are rounded to the nearest minute for backwards
# compatibility, even though the constructor will accept a wider range of
# values. This may change in the future.
timezone.min = timezone._create(-timedelta(hours=23, minutes=59))
timezone.max = timezone._create(timedelta(hours=23, minutes=59))
_EPOCH = datetime(1970, 1, 1, tzinfo=timezone.utc)

# Some time zone algebra.  For a datetime x, let
#     x.n = x stripped of its timezone -- its naive time.
#     x.o = x.utcoffset(), and assuming that doesn't raise an exception or
#           return None
#     x.d = x.dst(), and assuming that doesn't raise an exception or
#           return None
#     x.s = x's standard offset, x.o - x.d
#
# Now some derived rules, where k is a duration (timedelta).
#
# 1. x.o = x.s + x.d
#    This follows from the definition of x.s.
#
# 2. If x and y have the same tzinfo member, x.s = y.s.
#    This is actually a requirement, an assumption we need to make about
#    sane tzinfo classes.
#
# 3. The naive UTC time corresponding to x is x.n - x.o.
#    This is again a requirement for a sane tzinfo class.
#
# 4. (x+k).s = x.s
#    This follows from #2, and that datetime.timetz+timedelta preserves tzinfo.
#
# 5. (x+k).n = x.n + k
#    Again follows from how arithmetic is defined.
#
# Now we can explain tz.fromutc(x).  Let's assume it's an interesting case
# (meaning that the various tzinfo methods exist, and don't blow up or return
# None when called).
#
# The function wants to return a datetime y with timezone tz, equivalent to x.
# x is already in UTC.
#
# By #3, we want
#
#     y.n - y.o = x.n                             [1]
#
# The algorithm starts by attaching tz to x.n, and calling that y.  So
# x.n = y.n at the start.  Then it wants to add a duration k to y, so that [1]
# becomes true; in effect, we want to solve [2] for k:
#
#    (y+k).n - (y+k).o = x.n                      [2]
#
# By #1, this is the same as
#
#    (y+k).n - ((y+k).s + (y+k).d) = x.n          [3]
#
# By #5, (y+k).n = y.n + k, which equals x.n + k because x.n=y.n at the start.
# Substituting that into [3],
#
#    x.n + k - (y+k).s - (y+k).d = x.n; the x.n terms cancel, leaving
#    k - (y+k).s - (y+k).d = 0; rearranging,
#    k = (y+k).s - (y+k).d; by #4, (y+k).s == y.s, so
#    k = y.s - (y+k).d
#
# On the RHS, (y+k).d can't be computed directly, but y.s can be, and we
# approximate k by ignoring the (y+k).d term at first.  Note that k can't be
# very large, since all offset-returning methods return a duration of magnitude
# less than 24 hours.  For that reason, if y is firmly in std time, (y+k).d must
# be 0, so ignoring it has no consequence then.
#
# In any case, the new value is
#
#     z = y + y.s                                 [4]
#
# It's helpful to step back at look at [4] from a higher level:  it's simply
# mapping from UTC to tz's standard time.
#
# At this point, if
#
#     z.n - z.o = x.n                             [5]
#
# we have an equivalent time, and are almost done.  The insecurity here is
# at the start of daylight time.  Picture US Eastern for concreteness.  The wall
# time jumps from 1:59 to 3:00, and wall hours of the form 2:MM don't make good
# sense then.  The docs ask that an Eastern tzinfo class consider such a time to
# be EDT (because it's "after 2"), which is a redundant spelling of 1:MM EST
# on the day DST starts.  We want to return the 1:MM EST spelling because that's
# the only spelling that makes sense on the local wall clock.
#
# In fact, if [5] holds at this point, we do have the standard-time spelling,
# but that takes a bit of proof.  We first prove a stronger result.  What's the
# difference between the LHS and RHS of [5]?  Let
#
#     diff = x.n - (z.n - z.o)                    [6]
#
# Now
#     z.n =                       by [4]
#     (y + y.s).n =               by #5
#     y.n + y.s =                 since y.n = x.n
#     x.n + y.s =                 since z and y are have the same tzinfo member,
#                                     y.s = z.s by #2
#     x.n + z.s
#
# Plugging that back into [6] gives
#
#     diff =
#     x.n - ((x.n + z.s) - z.o) =     expanding
#     x.n - x.n - z.s + z.o =         cancelling
#     - z.s + z.o =                   by #2
#     z.d
#
# So diff = z.d.
#
# If [5] is true now, diff = 0, so z.d = 0 too, and we have the standard-time
# spelling we wanted in the endcase described above.  We're done.  Contrarily,
# if z.d = 0, then we have a UTC equivalent, and are also done.
#
# If [5] is not true now, diff = z.d != 0, and z.d is the offset we need to
# add to z (in effect, z is in tz's standard time, and we need to shift the
# local clock into tz's daylight time).
#
# Let
#
#     z' = z + z.d = z + diff                     [7]
#
# and we can again ask whether
#
#     z'.n - z'.o = x.n                           [8]
#
# If so, we're done.  If not, the tzinfo class is insane, according to the
# assumptions we've made.  This also requires a bit of proof.  As before, let's
# compute the difference between the LHS and RHS of [8] (and skipping some of
# the justifications for the kinds of substitutions we've done several times
# already):
#
#     diff' = x.n - (z'.n - z'.o) =           replacing z'.n via [7]
#             x.n  - (z.n + diff - z'.o) =    replacing diff via [6]
#             x.n - (z.n + x.n - (z.n - z.o) - z'.o) =
#             x.n - z.n - x.n + z.n - z.o + z'.o =    cancel x.n
#             - z.n + z.n - z.o + z'.o =              cancel z.n
#             - z.o + z'.o =                      #1 twice
#             -z.s - z.d + z'.s + z'.d =          z and z' have same tzinfo
#             z'.d - z.d
#
# So z' is UTC-equivalent to x iff z'.d = z.d at this point.  If they are equal,
# we've found the UTC-equivalent so are done.  In fact, we stop with [7] and
# return z', not bothering to compute z'.d.
#
# How could z.d and z'd differ?  z' = z + z.d [7], so merely moving z' by
# a dst() offset, and starting *from* a time already in DST (we know z.d != 0),
# would have to change the result dst() returns:  we start in DST, and moving
# a little further into it takes us out of DST.
#
# There isn't a sane case where this can happen.  The closest it gets is at
# the end of DST, where there's an hour in UTC with no spelling in a hybrid
# tzinfo class.  In US Eastern, that's 5:MM UTC = 0:MM EST = 1:MM EDT.  During
# that hour, on an Eastern clock 1:MM is taken as being in standard time (6:MM
# UTC) because the docs insist on that, but 0:MM is taken as being in daylight
# time (4:MM UTC).  There is no local time mapping to 5:MM UTC.  The local
# clock jumps from 1:59 back to 1:00 again, and repeats the 1:MM hour in
# standard time.  Since that's what the local clock *does*, we want to map both
# UTC hours 5:MM and 6:MM to 1:MM Eastern.  The result is ambiguous
# in local time, but so it goes -- it's the way the local clock works.
#
# When x = 5:MM UTC is the input to this algorithm, x.o=0, y.o=-5 and y.d=0,
# so z=0:MM.  z.d=60 (minutes) then, so [5] doesn't hold and we keep going.
# z' = z + z.d = 1:MM then, and z'.d=0, and z'.d - z.d = -60 != 0 so [8]
# (correctly) concludes that z' is not UTC-equivalent to x.
#
# Because we know z.d said z was in daylight time (else [5] would have held and
# we would have stopped then), and we know z.d != z'.d (else [8] would have held
# and we have stopped then), and there are only 2 possible values dst() can
# return in Eastern, it follows that z'.d must be 0 (which it is in the example,
# but the reasoning doesn't depend on the example -- it depends on there being
# two possible dst() outcomes, one zero and the other non-zero).  Therefore
# z' must be in standard time, and is the spelling we want in this case.
#
# Note again that z' is not UTC-equivalent as far as the hybrid tzinfo class is
# concerned (because it takes z' as being in standard time rather than the
# daylight time we intend here), but returning it gives the real-life "local
# clock repeats an hour" behavior when mapping the "unspellable" UTC hour into
# tz.
#
# When the input is 6:MM, z=1:MM and z.d=0, and we stop at once, again with
# the 1:MM standard time spelling we want.
#
# So how can this break?  One of the assumptions must be violated.  Two
# possibilities:
#
# 1) [2] effectively says that y.s is invariant across all y belong to a given
#    time zone.  This isn't true if, for political reasons or continental drift,
#    a region decides to change its base offset from UTC.
#
# 2) There may be versions of "double daylight" time where the tail end of
#    the analysis gives up a step too early.  I haven't thought about that
#    enough to say.
#
# In any case, it's clear that the default fromutc() is strong enough to handle
# "almost all" time zones:  so long as the standard offset is invariant, it
# doesn't matter if daylight time transition points change from year to year, or
# if daylight time is skipped in some years; it doesn't matter how large or
# small dst() may get within its bounds; and it doesn't even matter if some
# perverse time zone returns a negative dst()).  So a breaking case must be
# pretty bizarre, and a tzinfo subclass can override fromutc() if it is.
```
