## Supplementary software v0.2.1 for "Virtual control arms for paediatric myopia trials: external validation of axial-elongation models": _pyio.py

```
"""
Python implementation of the io module.
"""

import os
import abc
import codecs
import errno
import stat
import sys
# Import _thread instead of threading to reduce startup cost
from _thread import allocate_lock as Lock
if sys.platform in {'win32', 'cygwin'}:
    from msvcrt import setmode as _setmode
else:
    _setmode = None

import io
from io import (__all__, SEEK_SET, SEEK_CUR, SEEK_END)

valid_seek_flags = {0, 1, 2}  # Hardwired values
if hasattr(os, 'SEEK_HOLE') :
    valid_seek_flags.add(os.SEEK_HOLE)
    valid_seek_flags.add(os.SEEK_DATA)

# open() uses st_blksize whenever we can
DEFAULT_BUFFER_SIZE = 8 * 1024  # bytes

# NOTE: Base classes defined here are registered with the "official" ABCs
# defined in io.py. We don't use real inheritance though, because we don't want
# to inherit the C implementations.

# Rebind for compatibility
BlockingIOError = BlockingIOError

# Does open() check its 'errors' argument?
_CHECK_ERRORS = (hasattr(sys, "gettotalrefcount") or sys.flags.dev_mode)


def text_encoding(encoding, stacklevel=2):
    """
    A helper function to choose the text encoding.

    When encoding is not None, this function returns it.
    Otherwise, this function returns the default text encoding
    (i.e. "locale" or "utf-8" depends on UTF-8 mode).

    This function emits an EncodingWarning if *encoding* is None and
    sys.flags.warn_default_encoding is true.

    This can be used in APIs with an encoding=None parameter
    that pass it to TextIOWrapper or open.
    However, please consider using encoding="utf-8" for new APIs.
    """
    if encoding is None:
        if sys.flags.utf8_mode:
            encoding = "utf-8"
        else:
            encoding = "locale"
        if sys.flags.warn_default_encoding:
            import warnings
            warnings.warn("'encoding' argument not specified.",
                          EncodingWarning, stacklevel + 1)
    return encoding


# Wrapper for builtins.open
#
# Trick so that open() won't become a bound method when stored
# as a class variable (as dbm.dumb does).
#
# See init_set_builtins_open() in Python/pylifecycle.c.
@staticmethod
def open(file, mode="r", buffering=-1, encoding=None, errors=None,
         newline=None, closefd=True, opener=None):

    r"""Open file and return a stream.  Raise OSError upon failure.

    file is either a text or byte string giving the name (and the path
    if the file isn't in the current working directory) of the file to
    be opened or an integer file descriptor of the file to be
    wrapped. (If a file descriptor is given, it is closed when the
    returned I/O object is closed, unless closefd is set to False.)

    mode is an optional string that specifies the mode in which the file is
    opened. It defaults to 'r' which means open for reading in text mode. Other
    common values are 'w' for writing (truncating the file if it already
    exists), 'x' for exclusive creation of a new file, and 'a' for appending
    (which on some Unix systems, means that all writes append to the end of the
    file regardless of the current seek position). In text mode, if encoding is
    not specified the encoding used is platform dependent. (For reading and
    writing raw bytes use binary mode and leave encoding unspecified.) The
    available modes are:

    ========= ===============================================================
    Character Meaning
    --------- ---------------------------------------------------------------
    'r'       open for reading (default)
    'w'       open for writing, truncating the file first
    'x'       create a new file and open it for writing
    'a'       open for writing, appending to the end of the file if it exists
    'b'       binary mode
    't'       text mode (default)
    '+'       open a disk file for updating (reading and writing)
    ========= ===============================================================

    The default mode is 'rt' (open for reading text). For binary random
    access, the mode 'w+b' opens and truncates the file to 0 bytes, while
    'r+b' opens the file without truncation. The 'x' mode implies 'w' and
    raises an `FileExistsError` if the file already exists.

    Python distinguishes between files opened in binary and text modes,
    even when the underlying operating system doesn't. Files opened in
    binary mode (appending 'b' to the mode argument) return contents as
    bytes objects without any decoding. In text mode (the default, or when
    't' is appended to the mode argument), the contents of the file are
    returned as strings, the bytes having been first decoded using a
    platform-dependent encoding or using the specified encoding if given.

    buffering is an optional integer used to set the buffering policy.
    Pass 0 to switch buffering off (only allowed in binary mode), 1 to select
    line buffering (only usable in text mode), and an integer > 1 to indicate
    the size of a fixed-size chunk buffer.  When no buffering argument is
    given, the default buffering policy works as follows:

    * Binary files are buffered in fixed-size chunks; the size of the buffer
      is chosen using a heuristic trying to determine the underlying device's
      "block size" and falling back on `io.DEFAULT_BUFFER_SIZE`.
      On many systems, the buffer will typically be 4096 or 8192 bytes long.

    * "Interactive" text files (files for which isatty() returns True)
      use line buffering.  Other text files use the policy described above
      for binary files.

    encoding is the str name of the encoding used to decode or encode the
    file. This should only be used in text mode. The default encoding is
    platform dependent, but any encoding supported by Python can be
    passed.  See the codecs module for the list of supported encodings.

    errors is an optional string that specifies how encoding errors are to
    be handled---this argument should not be used in binary mode. Pass
    'strict' to raise a ValueError exception if there is an encoding error
    (the default of None has the same effect), or pass 'ignore' to ignore
    errors. (Note that ignoring encoding errors can lead to data loss.)
    See the documentation for codecs.register for a list of the permitted
    encoding error strings.

    newline is a string controlling how universal newlines works (it only
    applies to text mode). It can be None, '', '\n', '\r', and '\r\n'.  It works
    as follows:

    * On input, if newline is None, universal newlines mode is
      enabled. Lines in the input can end in '\n', '\r', or '\r\n', and
      these are translated into '\n' before being returned to the
      caller. If it is '', universal newline mode is enabled, but line
      endings are returned to the caller untranslated. If it has any of
      the other legal values, input lines are only terminated by the given
      string, and the line ending is returned to the caller untranslated.

    * On output, if newline is None, any '\n' characters written are
      translated to the system default line separator, os.linesep. If
      newline is '', no translation takes place. If newline is any of the
      other legal values, any '\n' characters written are translated to
      the given string.

    closedfd is a bool. If closefd is False, the underlying file descriptor will
    be kept open when the file is closed. This does not work when a file name is
    given and must be True in that case.

    The newly created file is non-inheritable.

    A custom opener can be used by passing a callable as *opener*. The
    underlying file descriptor for the file object is then obtained by calling
    *opener* with (*file*, *flags*). *opener* must return an open file
    descriptor (passing os.open as *opener* results in functionality similar to
    passing None).

    open() returns a file object whose type depends on the mode, and
    through which the standard file operations such as reading and writing
    are performed. When open() is used to open a file in a text mode ('w',
    'r', 'wt', 'rt', etc.), it returns a TextIOWrapper. When used to open
    a file in a binary mode, the returned class varies: in read binary
    mode, it returns a BufferedReader; in write binary and append binary
    modes, it returns a BufferedWriter, and in read/write mode, it returns
    a BufferedRandom.

    It is also possible to use a string or bytearray as a file for both
    reading and writing. For strings StringIO can be used like a file
    opened in a text mode, and for bytes a BytesIO can be used like a file
    opened in a binary mode.
    """
    if not isinstance(file, int):
        file = os.fspath(file)
    if not isinstance(file, (str, bytes, int)):
        raise TypeError("invalid file: %r" % file)
    if not isinstance(mode, str):
        raise TypeError("invalid mode: %r" % mode)
    if not isinstance(buffering, int):
        raise TypeError("invalid buffering: %r" % buffering)
    if encoding is not None and not isinstance(encoding, str):
        raise TypeError("invalid encoding: %r" % encoding)
    if errors is not None and not isinstance(errors, str):
        raise TypeError("invalid errors: %r" % errors)
    modes = set(mode)
    if modes - set("axrwb+t") or len(mode) > len(modes):
        raise ValueError("invalid mode: %r" % mode)
    creating = "x" in modes
    reading = "r" in modes
    writing = "w" in modes
    appending = "a" in modes
    updating = "+" in modes
    text = "t" in modes
    binary = "b" in modes
    if text and binary:
        raise ValueError("can't have text and binary mode at once")
    if creating + reading + writing + appending > 1:
        raise ValueError("can't have read/write/append mode at once")
    if not (creating or reading or writing or appending):
        raise ValueError("must have exactly one of read/write/append mode")
    if binary and encoding is not None:
        raise ValueError("binary mode doesn't take an encoding argument")
    if binary and errors is not None:
        raise ValueError("binary mode doesn't take an errors argument")
    if binary and newline is not None:
        raise ValueError("binary mode doesn't take a newline argument")
    if binary and buffering == 1:
        import warnings
        warnings.warn("line buffering (buffering=1) isn't supported in binary "
                      "mode, the default buffer size will be used",
                      RuntimeWarning, 2)
    raw = FileIO(file,
                 (creating and "x" or "") +
                 (reading and "r" or "") +
                 (writing and "w" or "") +
                 (appending and "a" or "") +
                 (updating and "+" or ""),
                 closefd, opener=opener)
    result = raw
    try:
        line_buffering = False
        if buffering == 1 or buffering < 0 and raw.isatty():
            buffering = -1
            line_buffering = True
        if buffering < 0:
            buffering = DEFAULT_BUFFER_SIZE
            try:
                bs = os.fstat(raw.fileno()).st_blksize
            except (OSError, AttributeError):
                pass
            else:
                if bs > 1:
                    buffering = bs
        if buffering < 0:
            raise ValueError("invalid buffering size")
        if buffering == 0:
            if binary:
                return result
            raise ValueError("can't have unbuffered text I/O")
        if updating:
            buffer = BufferedRandom(raw, buffering)
        elif creating or writing or appending:
            buffer = BufferedWriter(raw, buffering)
        elif reading:
            buffer = BufferedReader(raw, buffering)
        else:
            raise ValueError("unknown mode: %r" % mode)
        result = buffer
        if binary:
            return result
        encoding = text_encoding(encoding)
        text = TextIOWrapper(buffer, encoding, errors, newline, line_buffering)
        result = text
        text.mode = mode
        return result
    except:
        result.close()
        raise

# Define a default pure-Python implementation for open_code()
# that does not allow hooks. Warn on first use. Defined for tests.
def _open_code_with_warning(path):
    """Opens the provided file with mode ``'rb'``. This function
    should be used when the intent is to treat the contents as
    executable code.

    ``path`` should be an absolute path.

    When supported by the runtime, this function can be hooked
    in order to allow embedders more control over code files.
    This functionality is not supported on the current runtime.
    """
    import warnings
    warnings.warn("_pyio.open_code() may not be using hooks",
                  RuntimeWarning, 2)
    return open(path, "rb")

try:
    open_code = io.open_code
except AttributeError:
    open_code = _open_code_with_warning


# In normal operation, both `UnsupportedOperation`s should be bound to the
# same object.
try:
    UnsupportedOperation = io.UnsupportedOperation
except AttributeError:
    class UnsupportedOperation(OSError, ValueError):
        pass


class IOBase(metaclass=abc.ABCMeta):

    """The abstract base class for all I/O classes.

    This class provides dummy implementations for many methods that
    derived classes can override selectively; the default implementations
    represent a file that cannot be read, written or seeked.

    Even though IOBase does not declare read or write because
    their signatures will vary, implementations and clients should
    consider those methods part of the interface. Also, implementations
    may raise UnsupportedOperation when operations they do not support are
    called.

    The basic type used for binary data read from or written to a file is
    bytes. Other bytes-like objects are accepted as method arguments too.
    Text I/O classes work with str data.

    Note that calling any method (even inquiries) on a closed stream is
    undefined. Implementations may raise OSError in this case.

    IOBase (and its subclasses) support the iterator protocol, meaning
    that an IOBase object can be iterated over yielding the lines in a
    stream.

    IOBase also supports the :keyword:`with` statement. In this example,
    fp is closed after the suite of the with statement is complete:

    with open('spam.txt', 'r') as fp:
        fp.write('Spam and eggs!')
    """

    ### Internal ###

    def _unsupported(self, name):
        """Internal: raise an OSError exception for unsupported operations."""
        raise UnsupportedOperation("%s.%s() not supported" %
                                   (self.__class__.__name__, name))

    ### Positioning ###

    def seek(self, pos, whence=0):
        """Change stream position.

        Change the stream position to byte offset pos. Argument pos is
        interpreted relative to the position indicated by whence.  Values
        for whence are ints:

        * 0 -- start of stream (the default); offset should be zero or positive
        * 1 -- current stream position; offset may be negative
        * 2 -- end of stream; offset is usually negative
        Some operating systems / file systems could provide additional values.

        Return an int indicating the new absolute position.
        """
        self._unsupported("seek")

    def tell(self):
        """Return an int indicating the current stream position."""
        return self.seek(0, 1)

    def truncate(self, pos=None):
        """Truncate file to size bytes.

        Size defaults to the current IO position as reported by tell().  Return
        the new size.
        """
        self._unsupported("truncate")

    ### Flush and close ###

    def flush(self):
        """Flush write buffers, if applicable.

        This is not implemented for read-only and non-blocking streams.
        """
        self._checkClosed()
        # XXX Should this return the number of bytes written???

    __closed = False

    def close(self):
        """Flush and close the IO object.

        This method has no effect if the file is already closed.
        """
        if not self.__closed:
            try:
                self.flush()
            finally:
                self.__closed = True

    def __del__(self):
        """Destructor.  Calls close()."""
        try:
            closed = self.closed
        except AttributeError:
            # If getting closed fails, then the object is probably
            # in an unusable state, so ignore.
            return

        if closed:
            return

        # If close() fails, the caller logs the exception with
        # sys.unraisablehook. close() must be called at the end at __del__().
        self.close()

    ### Inquiries ###

    def seekable(self):
        """Return a bool indicating whether object supports random access.

        If False, seek(), tell() and truncate() will raise OSError.
        This method may need to do a test seek().
        """
        return False

    def _checkSeekable(self, msg=None):
        """Internal: raise UnsupportedOperation if file is not seekable
        """
        if not self.seekable():
            raise UnsupportedOperation("File or stream is not seekable."
                                       if msg is None else msg)

    def readable(self):
        """Return a bool indicating whether object was opened for reading.

        If False, read() will raise OSError.
        """
        return False

    def _checkReadable(self, msg=None):
        """Internal: raise UnsupportedOperation if file is not readable
        """
        if not self.readable():
            raise UnsupportedOperation("File or stream is not readable."
                                       if msg is None else msg)

    def writable(self):
        """Return a bool indicating whether object was opened for writing.

        If False, write() and truncate() will raise OSError.
        """
        return False

    def _checkWritable(self, msg=None):
        """Internal: raise UnsupportedOperation if file is not writable
        """
        if not self.writable():
            raise UnsupportedOperation("File or stream is not writable."
                                       if msg is None else msg)

    @property
    def closed(self):
        """closed: bool.  True iff the file has been closed.

        For backwards compatibility, this is a property, not a predicate.
        """
        return self.__closed

    def _checkClosed(self, msg=None):
        """Internal: raise a ValueError if file is closed
        """
        if self.closed:
            raise ValueError("I/O operation on closed file."
                             if msg is None else msg)

    ### Context manager ###

    def __enter__(self):  # That's a forward reference
        """Context management protocol.  Returns self (an instance of IOBase)."""
        self._checkClosed()
        return self

    def __exit__(self, *args):
        """Context management protocol.  Calls close()"""
        self.close()

    ### Lower-level APIs ###

    # XXX Should these be present even if unimplemented?

    def fileno(self):
        """Returns underlying file descriptor (an int) if one exists.

        An OSError is raised if the IO object does not use a file descriptor.
        """
        self._unsupported("fileno")

    def isatty(self):
        """Return a bool indicating whether this is an 'interactive' stream.

        Return False if it can't be determined.
        """
        self._checkClosed()
        return False

    ### Readline[s] and writelines ###

    def readline(self, size=-1):
        r"""Read and return a line of bytes from the stream.

        If size is specified, at most size bytes will be read.
        Size should be an int.

        The line terminator is always b'\n' for binary files; for text
        files, the newlines argument to open can be used to select the line
        terminator(s) recognized.
        """
        # For backwards compatibility, a (slowish) readline().
        if hasattr(self, "peek"):
            def nreadahead():
                readahead = self.peek(1)
                if not readahead:
                    return 1
                n = (readahead.find(b"\n") + 1) or len(readahead)
                if size >= 0:
                    n = min(n, size)
                return n
        else:
            def nreadahead():
                return 1
        if size is None:
            size = -1
        else:
            try:
                size_index = size.__index__
            except AttributeError:
                raise TypeError(f"{size!r} is not an integer")
            else:
                size = size_index()
        res = bytearray()
        while size < 0 or len(res) < size:
            b = self.read(nreadahead())
            if not b:
                break
            res += b
            if res.endswith(b"\n"):
                break
        return bytes(res)

    def __iter__(self):
        self._checkClosed()
        return self

    def __next__(self):
        line = self.readline()
        if not line:
            raise StopIteration
        return line

    def readlines(self, hint=None):
        """Return a list of lines from the stream.

        hint can be specified to control the number of lines read: no more
        lines will be read if the total size (in bytes/characters) of all
        lines so far exceeds hint.
        """
        if hint is None or hint <= 0:
            return list(self)
        n = 0
        lines = []
        for line in self:
            lines.append(line)
            n += len(line)
            if n >= hint:
                break
        return lines

    def writelines(self, lines):
        """Write a list of lines to the stream.

        Line separators are not added, so it is usual for each of the lines
        provided to have a line separator at the end.
        """
        self._checkClosed()
        for line in lines:
            self.write(line)

io.IOBase.register(IOBase)


class RawIOBase(IOBase):

    """Base class for raw binary I/O."""

    # The read() method is implemented by calling readinto(); derived
    # classes that want to support read() only need to implement
    # readinto() as a primitive operation.  In general, readinto() can be
    # more efficient than read().

    # (It would be tempting to also provide an implementation of
    # readinto() in terms of read(), in case the latter is a more suitable
    # primitive operation, but that would lead to nasty recursion in case
    # a subclass doesn't implement either.)

    def read(self, size=-1):
        """Read and return up to size bytes, where size is an int.

        Returns an empty bytes object on EOF, or None if the object is
        set not to block and has no data to read.
        """
        if size is None:
            size = -1
        if size < 0:
            return self.readall()
        b = bytearray(size.__index__())
        n = self.readinto(b)
        if n is None:
            return None
        del b[n:]
        return bytes(b)

    def readall(self):
        """Read until EOF, using multiple read() call."""
        res = bytearray()
        while data := self.read(DEFAULT_BUFFER_SIZE):
            res += data
        if res:
            return bytes(res)
        else:
            # b'' or None
            return data

    def readinto(self, b):
        """Read bytes into a pre-allocated bytes-like object b.

        Returns an int representing the number of bytes read (0 for EOF), or
        None if the object is set not to block and has no data to read.
        """
        self._unsupported("readinto")

    def write(self, b):
        """Write the given buffer to the IO stream.

        Returns the number of bytes written, which may be less than the
        length of b in bytes.
        """
        self._unsupported("write")

io.RawIOBase.register(RawIOBase)
from _io import FileIO
RawIOBase.register(FileIO)


class BufferedIOBase(IOBase):

    """Base class for buffered IO objects.

    The main difference with RawIOBase is that the read() method
    supports omitting the size argument, and does not have a default
    implementation that defers to readinto().

    In addition, read(), readinto() and write() may raise
    BlockingIOError if the underlying raw stream is in non-blocking
    mode and not ready; unlike their raw counterparts, they will never
    return None.

    A typical implementation should not inherit from a RawIOBase
    implementation, but wrap one.
    """

    def read(self, size=-1):
        """Read and return up to size bytes, where size is an int.

        If the argument is omitted, None, or negative, reads and
        returns all data until EOF.

        If the argument is positive, and the underlying raw stream is
        not 'interactive', multiple raw reads may be issued to satisfy
        the byte count (unless EOF is reached first).  But for
        interactive raw streams (XXX and for pipes?), at most one raw
        read will be issued, and a short result does not imply that
        EOF is imminent.

        Returns an empty bytes array on EOF.

        Raises BlockingIOError if the underlying raw stream has no
        data at the moment.
        """
        self._unsupported("read")

    def read1(self, size=-1):
        """Read up to size bytes with at most one read() system call,
        where size is an int.
        """
        self._unsupported("read1")

    def readinto(self, b):
        """Read bytes into a pre-allocated bytes-like object b.

        Like read(), this may issue multiple reads to the underlying raw
        stream, unless the latter is 'interactive'.

        Returns an int representing the number of bytes read (0 for EOF).

        Raises BlockingIOError if the underlying raw stream has no
        data at the moment.
        """

        return self._readinto(b, read1=False)

    def readinto1(self, b):
        """Read bytes into buffer *b*, using at most one system call

        Returns an int representing the number of bytes read (0 for EOF).

        Raises BlockingIOError if the underlying raw stream has no
        data at the moment.
        """

        return self._readinto(b, read1=True)

    def _readinto(self, b, read1):
        if not isinstance(b, memoryview):
            b = memoryview(b)
        b = b.cast('B')

        if read1:
            data = self.read1(len(b))
        else:
            data = self.read(len(b))
        n = len(data)

        b[:n] = data

        return n

    def write(self, b):
        """Write the given bytes buffer to the IO stream.

        Return the number of bytes written, which is always the length of b
        in bytes.

        Raises BlockingIOError if the buffer is full and the
        underlying raw stream cannot accept more data at the moment.
        """
        self._unsupported("write")

    def detach(self):
        """
        Separate the underlying raw stream from the buffer and return it.

        After the raw stream has been detached, the buffer is in an unusable
        state.
        """
        self._unsupported("detach")

io.BufferedIOBase.register(BufferedIOBase)


class _BufferedIOMixin(BufferedIOBase):

    """A mixin implementation of BufferedIOBase with an underlying raw stream.

    This passes most requests on to the underlying raw stream.  It
    does *not* provide implementations of read(), readinto() or
    write().
    """

    def __init__(self, raw):
        self._raw = raw

    ### Positioning ###

    def seek(self, pos, whence=0):
        new_position = self.raw.seek(pos, whence)
        if new_position < 0:
            raise OSError("seek() returned an invalid position")
        return new_position

    def tell(self):
        pos = self.raw.tell()
        if pos < 0:
            raise OSError("tell() returned an invalid position")
        return pos

    def truncate(self, pos=None):
        self._checkClosed()
        self._checkWritable()

        # Flush the stream.  We're mixing buffered I/O with lower-level I/O,
        # and a flush may be necessary to synch both views of the current
        # file state.
        self.flush()

        if pos is None:
            pos = self.tell()
        # XXX: Should seek() be used, instead of passing the position
        # XXX  directly to truncate?
        return self.raw.truncate(pos)

    ### Flush and close ###

    def flush(self):
        if self.closed:
            raise ValueError("flush on closed file")
        self.raw.flush()

    def close(self):
        if self.raw is not None and not self.closed:
            try:
                # may raise BlockingIOError or BrokenPipeError etc
                self.flush()
            finally:
                self.raw.close()

    def detach(self):
        if self.raw is None:
            raise ValueError("raw stream already detached")
        self.flush()
        raw = self._raw
        self._raw = None
        return raw

    ### Inquiries ###

    def seekable(self):
        return self.raw.seekable()

    @property
    def raw(self):
        return self._raw

    @property
    def closed(self):
        return self.raw.closed

    @property
    def name(self):
        return self.raw.name

    @property
    def mode(self):
        return self.raw.mode

    def __getstate__(self):
        raise TypeError(f"cannot pickle {self.__class__.__name__!r} object")

    def __repr__(self):
        modname = self.__class__.__module__
        clsname = self.__class__.__qualname__
        try:
            name = self.name
        except AttributeError:
            return "<{}.{}>".format(modname, clsname)
        else:
            return "<{}.{} name={!r}>".format(modname, clsname, name)

    ### Lower-level APIs ###

    def fileno(self):
        return self.raw.fileno()

    def isatty(self):
        return self.raw.isatty()


class BytesIO(BufferedIOBase):

    """Buffered I/O implementation using an in-memory bytes buffer."""

    # Initialize _buffer as soon as possible since it's used by __del__()
    # which calls close()
    _buffer = None

    def __init__(self, initial_bytes=None):
        buf = bytearray()
        if initial_bytes is not None:
            buf += initial_bytes
        self._buffer = buf
        self._pos = 0

    def __getstate__(self):
        if self.closed:
            raise ValueError("__getstate__ on closed file")
        return self.__dict__.copy()

    def getvalue(self):
        """Return the bytes value (contents) of the buffer
        """
        if self.closed:
            raise ValueError("getvalue on closed file")
        return bytes(self._buffer)

    def getbuffer(self):
        """Return a readable and writable view of the buffer.
        """
        if self.closed:
            raise ValueError("getbuffer on closed file")
        return memoryview(self._buffer)

    def close(self):
        if self._buffer is not None:
            self._buffer.clear()
        super().close()

    def read(self, size=-1):
        if self.closed:
            raise ValueError("read from closed file")
        if size is None:
            size = -1
        else:
            try:
                size_index = size.__index__
            except AttributeError:
                raise TypeError(f"{size!r} is not an integer")
            else:
                size = size_index()
        if size < 0:
            size = len(self._buffer)
        if len(self._buffer) <= self._pos:
            return b""
        newpos = min(len(self._buffer), self._pos + size)
        b = self._buffer[self._pos : newpos]
        self._pos = newpos
        return bytes(b)

    def read1(self, size=-1):
        """This is the same as read.
        """
        return self.read(size)

    def write(self, b):
        if self.closed:
            raise ValueError("write to closed file")
        if isinstance(b, str):
            raise TypeError("can't write str to binary stream")
        with memoryview(b) as view:
            n = view.nbytes  # Size of any bytes-like object
        if n == 0:
            return 0
        pos = self._pos
        if pos > len(self._buffer):
            # Inserts null bytes between the current end of the file
            # and the new write position.
            padding = b'\x00' * (pos - len(self._buffer))
            self._buffer += padding
        self._buffer[pos:pos + n] = b
        self._pos += n
        return n

    def seek(self, pos, whence=0):
        if self.closed:
            raise ValueError("seek on closed file")
        try:
            pos_index = pos.__index__
        except AttributeError:
            raise TypeError(f"{pos!r} is not an integer")
        else:
            pos = pos_index()
        if whence == 0:
            if pos < 0:
                raise ValueError("negative seek position %r" % (pos,))
            self._pos = pos
        elif whence == 1:
            self._pos = max(0, self._pos + pos)
        elif whence == 2:
            self._pos = max(0, len(self._buffer) + pos)
        else:
            raise ValueError("unsupported whence value")
        return self._pos

    def tell(self):
        if self.closed:
            raise ValueError("tell on closed file")
        return self._pos

    def truncate(self, pos=None):
        if self.closed:
            raise ValueError("truncate on closed file")
        if pos is None:
            pos = self._pos
        else:
            try:
                pos_index = pos.__index__
            except AttributeError:
                raise TypeError(f"{pos!r} is not an integer")
            else:
                pos = pos_index()
            if pos < 0:
                raise ValueError("negative truncate position %r" % (pos,))
        del self._buffer[pos:]
        return pos

    def readable(self):
        if self.closed:
            raise ValueError("I/O operation on closed file.")
        return True

    def writable(self):
        if self.closed:
            raise ValueError("I/O operation on closed file.")
        return True

    def seekable(self):
        if self.closed:
            raise ValueError("I/O operation on closed file.")
        return True


class BufferedReader(_BufferedIOMixin):

    """BufferedReader(raw[, buffer_size])

    A buffer for a readable, sequential BaseRawIO object.

    The constructor creates a BufferedReader for the given readable raw
    stream and buffer_size. If buffer_size is omitted, DEFAULT_BUFFER_SIZE
    is used.
    """

    def __init__(self, raw, buffer_size=DEFAULT_BUFFER_SIZE):
        """Create a new buffered reader using the given readable raw IO object.
        """
        if not raw.readable():
            raise OSError('"raw" argument must be readable.')

        _BufferedIOMixin.__init__(self, raw)
        if buffer_size <= 0:
            raise ValueError("invalid buffer size")
        self.buffer_size = buffer_size
        self._reset_read_buf()
        self._read_lock = Lock()

    def readable(self):
        return self.raw.readable()

    def _reset_read_buf(self):
        self._read_buf = b""
        self._read_pos = 0

    def read(self, size=None):
        """Read size bytes.

        Returns exactly size bytes of data unless the underlying raw IO
        stream reaches EOF or if the call would block in non-blocking
        mode. If size is negative, read until EOF or until read() would
        block.
        """
        if size is not None and size < -1:
            raise ValueError("invalid number of bytes to read")
        with self._read_lock:
            return self._read_unlocked(size)

    def _read_unlocked(self, n=None):
        nodata_val = b""
        empty_values = (b"", None)
        buf = self._read_buf
        pos = self._read_pos

        # Special case for when the number of bytes to read is unspecified.
        if n is None or n == -1:
            self._reset_read_buf()
            if hasattr(self.raw, 'readall'):
                chunk = self.raw.readall()
                if chunk is None:
                    return buf[pos:] or None
                else:
                    return buf[pos:] + chunk
            chunks = [buf[pos:]]  # Strip the consumed bytes.
            current_size = 0
            while True:
                # Read until EOF or until read() would block.
                chunk = self.raw.read()
                if chunk in empty_values:
                    nodata_val = chunk
                    break
                current_size += len(chunk)
                chunks.append(chunk)
            return b"".join(chunks) or nodata_val

        # The number of bytes to read is specified, return at most n bytes.
        avail = len(buf) - pos  # Length of the available buffered data.
        if n <= avail:
            # Fast path: the data to read is fully buffered.
            self._read_pos += n
            return buf[pos:pos+n]
        # Slow path: read from the stream until enough bytes are read,
        # or until an EOF occurs or until read() would block.
        chunks = [buf[pos:]]
        wanted = max(self.buffer_size, n)
        while avail < n:
            chunk = self.raw.read(wanted)
            if chunk in empty_values:
                nodata_val = chunk
                break
            avail += len(chunk)
            chunks.append(chunk)
        # n is more than avail only when an EOF occurred or when
        # read() would have blocked.
        n = min(n, avail)
        out = b"".join(chunks)
        self._read_buf = out[n:]  # Save the extra data in the buffer.
        self._read_pos = 0
        return out[:n] if out else nodata_val

    def peek(self, size=0):
        """Returns buffered bytes without advancing the position.

        The argument indicates a desired minimal number of bytes; we
        do at most one raw read to satisfy it.  We never return more
        than self.buffer_size.
        """
        self._checkClosed("peek of closed file")
        with self._read_lock:
            return self._peek_unlocked(size)

    def _peek_unlocked(self, n=0):
        want = min(n, self.buffer_size)
        have = len(self._read_buf) - self._read_pos
        if have < want or have <= 0:
            to_read = self.buffer_size - have
            current = self.raw.read(to_read)
            if current:
                self._read_buf = self._read_buf[self._read_pos:] + current
                self._read_pos = 0
        return self._read_buf[self._read_pos:]

    def read1(self, size=-1):
        """Reads up to size bytes, with at most one read() system call."""
        # Returns up to size bytes.  If at least one byte is buffered, we
        # only return buffered bytes.  Otherwise, we do one raw read.
        self._checkClosed("read of closed file")
        if size < 0:
            size = self.buffer_size
        if size == 0:
            return b""
        with self._read_lock:
            self._peek_unlocked(1)
            return self._read_unlocked(
                min(size, len(self._read_buf) - self._read_pos))

    # Implementing readinto() and readinto1() is not strictly necessary (we
    # could rely on the base class that provides an implementation in terms of
    # read() and read1()). We do it anyway to keep the _pyio implementation
    # similar to the io implementation (which implements the methods for
    # performance reasons).
    def _readinto(self, buf, read1):
        """Read data into *buf* with at most one system call."""

        self._checkClosed("readinto of closed file")

        # Need to create a memoryview object of type 'b', otherwise
        # we may not be able to assign bytes to it, and slicing it
        # would create a new object.
        if not isinstance(buf, memoryview):
            buf = memoryview(buf)
        if buf.nbytes == 0:
            return 0
        buf = buf.cast('B')

        written = 0
        with self._read_lock:
            while written < len(buf):

                # First try to read from internal buffer
                avail = min(len(self._read_buf) - self._read_pos, len(buf))
                if avail:
                    buf[written:written+avail] = \
                        self._read_buf[self._read_pos:self._read_pos+avail]
                    self._read_pos += avail
                    written += avail
                    if written == len(buf):
                        break

                # If remaining space in callers buffer is larger than
                # internal buffer, read directly into callers buffer
                if len(buf) - written > self.buffer_size:
                    n = self.raw.readinto(buf[written:])
                    if not n:
                        break # eof
                    written += n

                # Otherwise refill internal buffer - unless we're
                # in read1 mode and already got some data
                elif not (read1 and written):
                    if not self._peek_unlocked(1):
                        break # eof

                # In readinto1 mode, return as soon as we have some data
                if read1 and written:
                    break

        return written

    def tell(self):
        # GH-95782: Keep return value non-negative
        return max(_BufferedIOMixin.tell(self) - len(self._read_buf) + self._read_pos, 0)

    def seek(self, pos, whence=0):
        if whence not in valid_seek_flags:
            raise ValueError("invalid whence value")
        self._checkClosed("seek of closed file")
        with self._read_lock:
            if whence == 1:
                pos -= len(self._read_buf) - self._read_pos
            pos = _BufferedIOMixin.seek(self, pos, whence)
            self._reset_read_buf()
            return pos

class BufferedWriter(_BufferedIOMixin):

    """A buffer for a writeable sequential RawIO object.

    The constructor creates a BufferedWriter for the given writeable raw
    stream. If the buffer_size is not given, it defaults to
    DEFAULT_BUFFER_SIZE.
    """

    def __init__(self, raw, buffer_size=DEFAULT_BUFFER_SIZE):
        if not raw.writable():
            raise OSError('"raw" argument must be writable.')

        _BufferedIOMixin.__init__(self, raw)
        if buffer_size <= 0:
            raise ValueError("invalid buffer size")
        self.buffer_size = buffer_size
        self._write_buf = bytearray()
        self._write_lock = Lock()

    def writable(self):
        return self.raw.writable()

    def write(self, b):
        if isinstance(b, str):
            raise TypeError("can't write str to binary stream")
        with self._write_lock:
            if self.closed:
                raise ValueError("write to closed file")
            # XXX we can implement some more tricks to try and avoid
            # partial writes
            if len(self._write_buf) > self.buffer_size:
                # We're full, so let's pre-flush the buffer.  (This may
                # raise BlockingIOError with characters_written == 0.)
                self._flush_unlocked()
            before = len(self._write_buf)
            self._write_buf.extend(b)
            written = len(self._write_buf) - before
            if len(self._write_buf) > self.buffer_size:
                try:
                    self._flush_unlocked()
                except BlockingIOError as e:
                    if len(self._write_buf) > self.buffer_size:
                        # We've hit the buffer_size. We have to accept a partial
                        # write and cut back our buffer.
                        overage = len(self._write_buf) - self.buffer_size
                        written -= overage
                        self._write_buf = self._write_buf[:self.buffer_size]
                        raise BlockingIOError(e.errno, e.strerror, written)
            return written

    def truncate(self, pos=None):
        with self._write_lock:
            self._flush_unlocked()
            if pos is None:
                pos = self.raw.tell()
            return self.raw.truncate(pos)

    def flush(self):
        with self._write_lock:
            self._flush_unlocked()

    def _flush_unlocked(self):
        if self.closed:
            raise ValueError("flush on closed file")
        while self._write_buf:
            try:
                n = self.raw.write(self._write_buf)
            except BlockingIOError:
                raise RuntimeError("self.raw should implement RawIOBase: it "
                                   "should not raise BlockingIOError")
            if n is None:
                raise BlockingIOError(
                    errno.EAGAIN,
                    "write could not complete without blocking", 0)
            if n > len(self._write_buf) or n < 0:
                raise OSError("write() returned incorrect number of bytes")
            del self._write_buf[:n]

    def tell(self):
        return _BufferedIOMixin.tell(self) + len(self._write_buf)

    def seek(self, pos, whence=0):
        if whence not in valid_seek_flags:
            raise ValueError("invalid whence value")
        with self._write_lock:
            self._flush_unlocked()
            return _BufferedIOMixin.seek(self, pos, whence)

    def close(self):
        with self._write_lock:
            if self.raw is None or self.closed:
                return
        # We have to release the lock and call self.flush() (which will
        # probably just re-take the lock) in case flush has been overridden in
        # a subclass or the user set self.flush to something. This is the same
        # behavior as the C implementation.
        try:
            # may raise BlockingIOError or BrokenPipeError etc
            self.flush()
        finally:
            with self._write_lock:
                self.raw.close()


class BufferedRWPair(BufferedIOBase):

    """A buffered reader and writer object together.

    A buffered reader object and buffered writer object put together to
    form a sequential IO object that can read and write. This is typically
    used with a socket or two-way pipe.

    reader and writer are RawIOBase objects that are readable and
    writeable respectively. If the buffer_size is omitted it defaults to
    DEFAULT_BUFFER_SIZE.
    """

    # XXX The usefulness of this (compared to having two separate IO
    # objects) is questionable.

    def __init__(self, reader, writer, buffer_size=DEFAULT_BUFFER_SIZE):
        """Constructor.

        The arguments are two RawIO instances.
        """
        if not reader.readable():
            raise OSError('"reader" argument must be readable.')

        if not writer.writable():
            raise OSError('"writer" argument must be writable.')

        self.reader = BufferedReader(reader, buffer_size)
        self.writer = BufferedWriter(writer, buffer_size)

    def read(self, size=-1):
        if size is None:
            size = -1
        return self.reader.read(size)

    def readinto(self, b):
        return self.reader.readinto(b)

    def write(self, b):
        return self.writer.write(b)

    def peek(self, size=0):
        return self.reader.peek(size)

    def read1(self, size=-1):
        return self.reader.read1(size)

    def readinto1(self, b):
        return self.reader.readinto1(b)

    def readable(self):
        return self.reader.readable()

    def writable(self):
        return self.writer.writable()

    def flush(self):
        return self.writer.flush()

    def close(self):
        try:
            self.writer.close()
        finally:
            self.reader.close()

    def isatty(self):
        return self.reader.isatty() or self.writer.isatty()

    @property
    def closed(self):
        return self.writer.closed


class BufferedRandom(BufferedWriter, BufferedReader):

    """A buffered interface to random access streams.

    The constructor creates a reader and writer for a seekable stream,
    raw, given in the first argument. If the buffer_size is omitted it
    defaults to DEFAULT_BUFFER_SIZE.
    """

    def __init__(self, raw, buffer_size=DEFAULT_BUFFER_SIZE):
        raw._checkSeekable()
        BufferedReader.__init__(self, raw, buffer_size)
        BufferedWriter.__init__(self, raw, buffer_size)

    def seek(self, pos, whence=0):
        if whence not in valid_seek_flags:
            raise ValueError("invalid whence value")
        self.flush()
        if self._read_buf:
            # Undo read ahead.
            with self._read_lock:
                self.raw.seek(self._read_pos - len(self._read_buf), 1)
        # First do the raw seek, then empty the read buffer, so that
        # if the raw seek fails, we don't lose buffered data forever.
        pos = self.raw.seek(pos, whence)
        with self._read_lock:
            self._reset_read_buf()
        if pos < 0:
            raise OSError("seek() returned invalid position")
        return pos

    def tell(self):
        if self._write_buf:
            return BufferedWriter.tell(self)
        else:
            return BufferedReader.tell(self)

    def truncate(self, pos=None):
        if pos is None:
            pos = self.tell()
        # Use seek to flush the read buffer.
        return BufferedWriter.truncate(self, pos)

    def read(self, size=None):
        if size is None:
            size = -1
        self.flush()
        return BufferedReader.read(self, size)

    def readinto(self, b):
        self.flush()
        return BufferedReader.readinto(self, b)

    def peek(self, size=0):
        self.flush()
        return BufferedReader.peek(self, size)

    def read1(self, size=-1):
        self.flush()
        return BufferedReader.read1(self, size)

    def readinto1(self, b):
        self.flush()
        return BufferedReader.readinto1(self, b)

    def write(self, b):
        if self._read_buf:
            # Undo readahead
            with self._read_lock:
                self.raw.seek(self._read_pos - len(self._read_buf), 1)
                self._reset_read_buf()
        return BufferedWriter.write(self, b)


class FileIO(RawIOBase):
    _fd = -1
    _created = False
    _readable = False
    _writable = False
    _appending = False
    _seekable = None
    _closefd = True

    def __init__(self, file, mode='r', closefd=True, opener=None):
        """Open a file.  The mode can be 'r' (default), 'w', 'x' or 'a' for reading,
        writing, exclusive creation or appending.  The file will be created if it
        doesn't exist when opened for writing or appending; it will be truncated
        when opened for writing.  A FileExistsError will be raised if it already
        exists when opened for creating. Opening a file for creating implies
        writing so this mode behaves in a similar way to 'w'. Add a '+' to the mode
        to allow simultaneous reading and writing. A custom opener can be used by
        passing a callable as *opener*. The underlying file descriptor for the file
        object is then obtained by calling opener with (*name*, *flags*).
        *opener* must return an open file descriptor (passing os.open as *opener*
        results in functionality similar to passing None).
        """
        if self._fd >= 0:
            # Have to close the existing file first.
            try:
                if self._closefd:
                    os.close(self._fd)
            finally:
                self._fd = -1

        if isinstance(file, float):
            raise TypeError('integer argument expected, got float')
        if isinstance(file, int):
            if isinstance(file, bool):
                import warnings
                warnings.warn("bool is used as a file descriptor",
                              RuntimeWarning, stacklevel=2)
                file = int(file)
            fd = file
            if fd < 0:
                raise ValueError('negative file descriptor')
        else:
            fd = -1

        if not isinstance(mode, str):
            raise TypeError('invalid mode: %s' % (mode,))
        if not set(mode) <= set('xrwab+'):
            raise ValueError('invalid mode: %s' % (mode,))
        if sum(c in 'rwax' for c in mode) != 1 or mode.count('+') > 1:
            raise ValueError('Must have exactly one of create/read/write/append '
                             'mode and at most one plus')

        if 'x' in mode:
            self._created = True
            self._writable = True
            flags = os.O_EXCL | os.O_CREAT
        elif 'r' in mode:
            self._readable = True
            flags = 0
        elif 'w' in mode:
            self._writable = True
            flags = os.O_CREAT | os.O_TRUNC
        elif 'a' in mode:
            self._writable = True
            self._appending = True
            flags = os.O_APPEND | os.O_CREAT

        if '+' in mode:
            self._readable = True
            self._writable = True

        if self._readable and self._writable:
            flags |= os.O_RDWR
        elif self._readable:
            flags |= os.O_RDONLY
        else:
            flags |= os.O_WRONLY

        flags |= getattr(os, 'O_BINARY', 0)

        noinherit_flag = (getattr(os, 'O_NOINHERIT', 0) or
                          getattr(os, 'O_CLOEXEC', 0))
        flags |= noinherit_flag

        owned_fd = None
        try:
            if fd < 0:
                if not closefd:
                    raise ValueError('Cannot use closefd=False with file name')
                if opener is None:
                    fd = os.open(file, flags, 0o666)
                else:
                    fd = opener(file, flags)
                    if not isinstance(fd, int):
                        raise TypeError('expected integer from opener')
                    if fd < 0:
                        raise OSError('Negative file descriptor')
                owned_fd = fd
                if not noinherit_flag:
                    os.set_inheritable(fd, False)

            self._closefd = closefd
            fdfstat = os.fstat(fd)
            try:
                if stat.S_ISDIR(fdfstat.st_mode):
                    raise IsADirectoryError(errno.EISDIR,
                                            os.strerror(errno.EISDIR), file)
            except AttributeError:
                # Ignore the AttributeError if stat.S_ISDIR or errno.EISDIR
                # don't exist.
                pass
            self._blksize = getattr(fdfstat, 'st_blksize', 0)
            if self._blksize <= 1:
                self._blksize = DEFAULT_BUFFER_SIZE

            if _setmode:
                # don't translate newlines (\r\n <=> \n)
                _setmode(fd, os.O_BINARY)

            self.name = file
            if self._appending:
                # For consistent behaviour, we explicitly seek to the
                # end of file (otherwise, it might be done only on the
                # first write()).
                try:
                    os.lseek(fd, 0, SEEK_END)
                except OSError as e:
                    if e.errno != errno.ESPIPE:
                        raise
        except:
            if owned_fd is not None:
                os.close(owned_fd)
            raise
        self._fd = fd

    def __del__(self):
        if self._fd >= 0 and self._closefd and not self.closed:
            import warnings
            warnings.warn('unclosed file %r' % (self,), ResourceWarning,
                          stacklevel=2, source=self)
            self.close()

    def __getstate__(self):
        raise TypeError(f"cannot pickle {self.__class__.__name__!r} object")

    def __repr__(self):
        class_name = '%s.%s' % (self.__class__.__module__,
                                self.__class__.__qualname__)
        if self.closed:
            return '<%s [closed]>' % class_name
        try:
            name = self.name
        except AttributeError:
            return ('<%s fd=%d mode=%r closefd=%r>' %
                    (class_name, self._fd, self.mode, self._closefd))
        else:
            return ('<%s name=%r mode=%r closefd=%r>' %
                    (class_name, name, self.mode, self._closefd))

    def _checkReadable(self):
        if not self._readable:
            raise UnsupportedOperation('File not open for reading')

    def _checkWritable(self, msg=None):
        if not self._writable:
            raise UnsupportedOperation('File not open for writing')

    def read(self, size=None):
        """Read at most size bytes, returned as bytes.

        Only makes one system call, so less data may be returned than requested
        In non-blocking mode, returns None if no data is available.
        Return an empty bytes object at EOF.
        """
        self._checkClosed()
        self._checkReadable()
        if size is None or size < 0:
            return self.readall()
        try:
            return os.read(self._fd, size)
        except BlockingIOError:
            return None

    def readall(self):
        """Read all data from the file, returned as bytes.

        In non-blocking mode, returns as much as is immediately available,
        or None if no data is available.  Return an empty bytes object at EOF.
        """
        self._checkClosed()
        self._checkReadable()
        bufsize = DEFAULT_BUFFER_SIZE
        try:
            pos = os.lseek(self._fd, 0, SEEK_CUR)
            end = os.fstat(self._fd).st_size
            if end >= pos:
                bufsize = end - pos + 1
        except OSError:
            pass

        result = bytearray()
        while True:
            if len(result) >= bufsize:
                bufsize = len(result)
                bufsize += max(bufsize, DEFAULT_BUFFER_SIZE)
            n = bufsize - len(result)
            try:
                chunk = os.read(self._fd, n)
            except BlockingIOError:
                if result:
                    break
                return None
            if not chunk: # reached the end of the file
                break
            result += chunk

        return bytes(result)

    def readinto(self, b):
        """Same as RawIOBase.readinto()."""
        m = memoryview(b).cast('B')
        data = self.read(len(m))
        n = len(data)
        m[:n] = data
        return n

    def write(self, b):
        """Write bytes b to file, return number written.

        Only makes one system call, so not all of the data may be written.
        The number of bytes actually written is returned.  In non-blocking mode,
        returns None if the write would block.
        """
        self._checkClosed()
        self._checkWritable()
        try:
            return os.write(self._fd, b)
        except BlockingIOError:
            return None

    def seek(self, pos, whence=SEEK_SET):
        """Move to new file position.

        Argument offset is a byte count.  Optional argument whence defaults to
        SEEK_SET or 0 (offset from start of file, offset should be >= 0); other values
        are SEEK_CUR or 1 (move relative to current position, positive or negative),
        and SEEK_END or 2 (move relative to end of file, usually negative, although
        many platforms allow seeking beyond the end of a file).

        Note that not all file objects are seekable.
        """
        if isinstance(pos, float):
            raise TypeError('an integer is required')
        self._checkClosed()
        return os.lseek(self._fd, pos, whence)

    def tell(self):
        """tell() -> int.  Current file position.

        Can raise OSError for non seekable files."""
        self._checkClosed()
        return os.lseek(self._fd, 0, SEEK_CUR)

    def truncate(self, size=None):
        """Truncate the file to at most size bytes.

        Size defaults to the current file position, as returned by tell().
        The current file position is changed to the value of size.
        """
        self._checkClosed()
        self._checkWritable()
        if size is None:
            size = self.tell()
        os.ftruncate(self._fd, size)
        return size

    def close(self):
        """Close the file.

        A closed file cannot be used for further I/O operations.  close() may be
        called more than once without error.
        """
        if not self.closed:
            try:
                if self._closefd:
                    os.close(self._fd)
            finally:
                super().close()

    def seekable(self):
        """True if file supports random-access."""
        self._checkClosed()
        if self._seekable is None:
            try:
                self.tell()
            except OSError:
                self._seekable = False
            else:
                self._seekable = True
        return self._seekable

    def readable(self):
        """True if file was opened in a read mode."""
        self._checkClosed()
        return self._readable

    def writable(self):
        """True if file was opened in a write mode."""
        self._checkClosed()
        return self._writable

    def fileno(self):
        """Return the underlying file descriptor (an integer)."""
        self._checkClosed()
        return self._fd

    def isatty(self):
        """True if the file is connected to a TTY device."""
        self._checkClosed()
        return os.isatty(self._fd)

    @property
    def closefd(self):
        """True if the file descriptor will be closed by close()."""
        return self._closefd

    @property
    def mode(self):
        """String giving the file mode"""
        if self._created:
            if self._readable:
                return 'xb+'
            else:
                return 'xb'
        elif self._appending:
            if self._readable:
                return 'ab+'
            else:
                return 'ab'
        elif self._readable:
            if self._writable:
                return 'rb+'
            else:
                return 'rb'
        else:
            return 'wb'


class TextIOBase(IOBase):

    """Base class for text I/O.

    This class provides a character and line based interface to stream
    I/O.
    """

    def read(self, size=-1):
        """Read at most size characters from stream, where size is an int.

        Read from underlying buffer until we have size characters or we hit EOF.
        If size is negative or omitted, read until EOF.

        Returns a string.
        """
        self._unsupported("read")

    def write(self, s):
        """Write string s to stream and returning an int."""
        self._unsupported("write")

    def truncate(self, pos=None):
        """Truncate size to pos, where pos is an int."""
        self._unsupported("truncate")

    def readline(self):
        """Read until newline or EOF.

        Returns an empty string if EOF is hit immediately.
        """
        self._unsupported("readline")

    def detach(self):
        """
        Separate the underlying buffer from the TextIOBase and return it.

        After the underlying buffer has been detached, the TextIO is in an
        unusable state.
        """
        self._unsupported("detach")

    @property
    def encoding(self):
        """Subclasses should override."""
        return None

    @property
    def newlines(self):
        """Line endings translated so far.

        Only line endings translated during reading are considered.

        Subclasses should override.
        """
        return None

    @property
    def errors(self):
        """Error setting of the decoder or encoder.

        Subclasses should override."""
        return None

io.TextIOBase.register(TextIOBase)


class IncrementalNewlineDecoder(codecs.IncrementalDecoder):
    r"""Codec used when reading a file in universal newlines mode.  It wraps
    another incremental decoder, translating \r\n and \r into \n.  It also
    records the types of newlines encountered.  When used with
    translate=False, it ensures that the newline sequence is returned in
    one piece.
    """
    def __init__(self, decoder, translate, errors='strict'):
        codecs.IncrementalDecoder.__init__(self, errors=errors)
        self.translate = translate
        self.decoder = decoder
        self.seennl = 0
        self.pendingcr = False

    def decode(self, input, final=False):
        # decode input (with the eventual \r from a previous pass)
        if self.decoder is None:
            output = input
        else:
            output = self.decoder.decode(input, final=final)
        if self.pendingcr and (output or final):
            output = "\r" + output
            self.pendingcr = False

        # retain last \r even when not translating data:
        # then readline() is sure to get \r\n in one pass
        if output.endswith("\r") and not final:
            output = output[:-1]
            self.pendingcr = True

        # Record which newlines are read
        crlf = output.count('\r\n')
        cr = output.count('\r') - crlf
        lf = output.count('\n') - crlf
        self.seennl |= (lf and self._LF) | (cr and self._CR) \
                    | (crlf and self._CRLF)

        if self.translate:
            if crlf:
                output = output.replace("\r\n", "\n")
            if cr:
                output = output.replace("\r", "\n")

        return output

    def getstate(self):
        if self.decoder is None:
            buf = b""
            flag = 0
        else:
            buf, flag = self.decoder.getstate()
        flag <<= 1
        if self.pendingcr:
            flag |= 1
        return buf, flag

    def setstate(self, state):
        buf, flag = state
        self.pendingcr = bool(flag & 1)
        if self.decoder is not None:
            self.decoder.setstate((buf, flag >> 1))

    def reset(self):
        self.seennl = 0
        self.pendingcr = False
        if self.decoder is not None:
            self.decoder.reset()

    _LF = 1
    _CR = 2
    _CRLF = 4

    @property
    def newlines(self):
        return (None,
                "\n",
                "\r",
                ("\r", "\n"),
                "\r\n",
                ("\n", "\r\n"),
                ("\r", "\r\n"),
                ("\r", "\n", "\r\n")
               )[self.seennl]


class TextIOWrapper(TextIOBase):

    r"""Character and line based layer over a BufferedIOBase object, buffer.

    encoding gives the name of the encoding that the stream will be
    decoded or encoded with. It defaults to locale.getencoding().

    errors determines the strictness of encoding and decoding (see the
    codecs.register) and defaults to "strict".

    newline can be None, '', '\n', '\r', or '\r\n'.  It controls the
    handling of line endings. If it is None, universal newlines is
    enabled.  With this enabled, on input, the lines endings '\n', '\r',
    or '\r\n' are translated to '\n' before being returned to the
    caller. Conversely, on output, '\n' is translated to the system
    default line separator, os.linesep. If newline is any other of its
    legal values, that newline becomes the newline when the file is read
    and it is returned untranslated. On output, '\n' is converted to the
    newline.

    If line_buffering is True, a call to flush is implied when a call to
    write contains a newline character.
    """

    _CHUNK_SIZE = 2048

    # Initialize _buffer as soon as possible since it's used by __del__()
    # which calls close()
    _buffer = None

    # The write_through argument has no effect here since this
    # implementation always writes through.  The argument is present only
    # so that the signature can match the signature of the C version.
    def __init__(self, buffer, encoding=None, errors=None, newline=None,
                 line_buffering=False, write_through=False):
        self._check_newline(newline)
        encoding = text_encoding(encoding)

        if encoding == "locale":
            encoding = self._get_locale_encoding()

        if not isinstance(encoding, str):
            raise ValueError("invalid encoding: %r" % encoding)

        if not codecs.lookup(encoding)._is_text_encoding:
            msg = ("%r is not a text encoding; "
                   "use codecs.open() to handle arbitrary codecs")
            raise LookupError(msg % encoding)

        if errors is None:
            errors = "strict"
        else:
            if not isinstance(errors, str):
                raise ValueError("invalid errors: %r" % errors)
            if _CHECK_ERRORS:
                codecs.lookup_error(errors)

        self._buffer = buffer
        self._decoded_chars = ''  # buffer for text returned from decoder
        self._decoded_chars_used = 0  # offset into _decoded_chars for read()
        self._snapshot = None  # info for reconstructing decoder state
        self._seekable = self._telling = self.buffer.seekable()
        self._has_read1 = hasattr(self.buffer, 'read1')
        self._configure(encoding, errors, newline,
                        line_buffering, write_through)

    def _check_newline(self, newline):
        if newline is not None and not isinstance(newline, str):
            raise TypeError("illegal newline type: %r" % (type(newline),))
        if newline not in (None, "", "\n", "\r", "\r\n"):
            raise ValueError("illegal newline value: %r" % (newline,))

    def _configure(self, encoding=None, errors=None, newline=None,
                   line_buffering=False, write_through=False):
        self._encoding = encoding
        self._errors = errors
        self._encoder = None
        self._decoder = None
        self._b2cratio = 0.0

        self._readuniversal = not newline
        self._readtranslate = newline is None
        self._readnl = newline
        self._writetranslate = newline != ''
        self._writenl = newline or os.linesep

        self._line_buffering = line_buffering
        self._write_through = write_through

        # don't write a BOM in the middle of a file
        if self._seekable and self.writable():
            position = self.buffer.tell()
            if position != 0:
                try:
                    self._get_encoder().setstate(0)
                except LookupError:
                    # Sometimes the encoder doesn't exist
                    pass

    # self._snapshot is either None, or a tuple (dec_flags, next_input)
    # where dec_flags is the second (integer) item of the decoder state
    # and next_input is the chunk of input bytes that comes next after the
    # snapshot point.  We use this to reconstruct decoder states in tell().

    # Naming convention:
    #   - "bytes_..." for integer variables that count input bytes
    #   - "chars_..." for integer variables that count decoded characters

    def __repr__(self):
        result = "<{}.{}".format(self.__class__.__module__,
                                 self.__class__.__qualname__)
        try:
            name = self.name
        except AttributeError:
            pass
        else:
            result += " name={0!r}".format(name)
        try:
            mode = self.mode
        except AttributeError:
            pass
        else:
            result += " mode={0!r}".format(mode)
        return result + " encoding={0!r}>".format(self.encoding)

    @property
    def encoding(self):
        return self._encoding

    @property
    def errors(self):
        return self._errors

    @property
    def line_buffering(self):
        return self._line_buffering

    @property
    def write_through(self):
        return self._write_through

    @property
    def buffer(self):
        return self._buffer

    def reconfigure(self, *,
                    encoding=None, errors=None, newline=Ellipsis,
                    line_buffering=None, write_through=None):
        """Reconfigure the text stream with new parameters.

        This also flushes the stream.
        """
        if (self._decoder is not None
                and (encoding is not None or errors is not None
                     or newline is not Ellipsis)):
            raise UnsupportedOperation(
                "It is not possible to set the encoding or newline of stream "
                "after the first read")

        if errors is None:
            if encoding is None:
                errors = self._errors
            else:
                errors = 'strict'
        elif not isinstance(errors, str):
            raise TypeError("invalid errors: %r" % errors)

        if encoding is None:
            encoding = self._encoding
        else:
            if not isinstance(encoding, str):
                raise TypeError("invalid encoding: %r" % encoding)
            if encoding == "locale":
                encoding = self._get_locale_encoding()

        if newline is Ellipsis:
            newline = self._readnl
        self._check_newline(newline)

        if line_buffering is None:
            line_buffering = self.line_buffering
        if write_through is None:
            write_through = self.write_through

        self.flush()
        self._configure(encoding, errors, newline,
                        line_buffering, write_through)

    def seekable(self):
        if self.closed:
            raise ValueError("I/O operation on closed file.")
        return self._seekable

    def readable(self):
        return self.buffer.readable()

    def writable(self):
        return self.buffer.writable()

    def flush(self):
        self.buffer.flush()
        self._telling = self._seekable

    def close(self):
        if self.buffer is not None and not self.closed:
            try:
                self.flush()
            finally:
                self.buffer.close()

    @property
    def closed(self):
        return self.buffer.closed

    @property
    def name(self):
        return self.buffer.name

    def fileno(self):
        return self.buffer.fileno()

    def isatty(self):
        return self.buffer.isatty()

    def write(self, s):
        'Write data, where s is a str'
        if self.closed:
            raise ValueError("write to closed file")
        if not isinstance(s, str):
            raise TypeError("can't write %s to text stream" %
                            s.__class__.__name__)
        length = len(s)
        haslf = (self._writetranslate or self._line_buffering) and "\n" in s
        if haslf and self._writetranslate and self._writenl != "\n":
            s = s.replace("\n", self._writenl)
        encoder = self._encoder or self._get_encoder()
        # XXX What if we were just reading?
        b = encoder.encode(s)
        self.buffer.write(b)
        if self._line_buffering and (haslf or "\r" in s):
            self.flush()
        if self._snapshot is not None:
            self._set_decoded_chars('')
            self._snapshot = None
        if self._decoder:
            self._decoder.reset()
        return length

    def _get_encoder(self):
        make_encoder = codecs.getincrementalencoder(self._encoding)
        self._encoder = make_encoder(self._errors)
        return self._encoder

    def _get_decoder(self):
        make_decoder = codecs.getincrementaldecoder(self._encoding)
        decoder = make_decoder(self._errors)
        if self._readuniversal:
            decoder = IncrementalNewlineDecoder(decoder, self._readtranslate)
        self._decoder = decoder
        return decoder

    # The following three methods implement an ADT for _decoded_chars.
    # Text returned from the decoder is buffered here until the client
    # requests it by calling our read() or readline() method.
    def _set_decoded_chars(self, chars):
        """Set the _decoded_chars buffer."""
        self._decoded_chars = chars
        self._decoded_chars_used = 0

    def _get_decoded_chars(self, n=None):
        """Advance into the _decoded_chars buffer."""
        offset = self._decoded_chars_used
        if n is None:
            chars = self._decoded_chars[offset:]
        else:
            chars = self._decoded_chars[offset:offset + n]
        self._decoded_chars_used += len(chars)
        return chars

    def _get_locale_encoding(self):
        try:
            import locale
        except ImportError:
            # Importing locale may fail if Python is being built
            return "utf-8"
        else:
            return locale.getencoding()

    def _rewind_decoded_chars(self, n):
        """Rewind the _decoded_chars buffer."""
        if self._decoded_chars_used < n:
            raise AssertionError("rewind decoded_chars out of bounds")
        self._decoded_chars_used -= n

    def _read_chunk(self):
        """
        Read and decode the next chunk of data from the BufferedReader.
        """

        # The return value is True unless EOF was reached.  The decoded
        # string is placed in self._decoded_chars (replacing its previous
        # value).  The entire input chunk is sent to the decoder, though
        # some of it may remain buffered in the decoder, yet to be
        # converted.

        if self._decoder is None:
            raise ValueError("no decoder")

        if self._telling:
            # To prepare for tell(), we need to snapshot a point in the
            # file where the decoder's input buffer is empty.

            dec_buffer, dec_flags = self._decoder.getstate()
            # Given this, we know there was a valid snapshot point
            # len(dec_buffer) bytes ago with decoder state (b'', dec_flags).

        # Read a chunk, decode it, and put the result in self._decoded_chars.
        if self._has_read1:
            input_chunk = self.buffer.read1(self._CHUNK_SIZE)
        else:
            input_chunk = self.buffer.read(self._CHUNK_SIZE)
        eof = not input_chunk
        decoded_chars = self._decoder.decode(input_chunk, eof)
        self._set_decoded_chars(decoded_chars)
        if decoded_chars:
            self._b2cratio = len(input_chunk) / len(self._decoded_chars)
        else:
            self._b2cratio = 0.0

        if self._telling:
            # At the snapshot point, len(dec_buffer) bytes before the read,
            # the next input to be decoded is dec_buffer + input_chunk.
            self._snapshot = (dec_flags, dec_buffer + input_chunk)

        return not eof

    def _pack_cookie(self, position, dec_flags=0,
                           bytes_to_feed=0, need_eof=False, chars_to_skip=0):
        # The meaning of a tell() cookie is: seek to position, set the
        # decoder flags to dec_flags, read bytes_to_feed bytes, feed them
        # into the decoder with need_eof as the EOF flag, then skip
        # chars_to_skip characters of the decoded result.  For most simple
        # decoders, tell() will often just give a byte offset in the file.
        return (position | (dec_flags<<64) | (bytes_to_feed<<128) |
               (chars_to_skip<<192) | bool(need_eof)<<256)

    def _unpack_cookie(self, bigint):
        rest, position = divmod(bigint, 1<<64)
        rest, dec_flags = divmod(rest, 1<<64)
        rest, bytes_to_feed = divmod(rest, 1<<64)
        need_eof, chars_to_skip = divmod(rest, 1<<64)
        return position, dec_flags, bytes_to_feed, bool(need_eof), chars_to_skip

    def tell(self):
        if not self._seekable:
            raise UnsupportedOperation("underlying stream is not seekable")
        if not self._telling:
            raise OSError("telling position disabled by next() call")
        self.flush()
        position = self.buffer.tell()
        decoder = self._decoder
        if decoder is None or self._snapshot is None:
            if self._decoded_chars:
                # This should never happen.
                raise AssertionError("pending decoded text")
            return position

        # Skip backward to the snapshot point (see _read_chunk).
        dec_flags, next_input = self._snapshot
        position -= len(next_input)

        # How many decoded characters have been used up since the snapshot?
        chars_to_skip = self._decoded_chars_used
        if chars_to_skip == 0:
            # We haven't moved from the snapshot point.
            return self._pack_cookie(position, dec_flags)

        # Starting from the snapshot position, we will walk the decoder
        # forward until it gives us enough decoded characters.
        saved_state = decoder.getstate()
        try:
            # Fast search for an acceptable start point, close to our
            # current pos.
            # Rationale: calling decoder.decode() has a large overhead
            # regardless of chunk size; we want the number of such calls to
            # be O(1) in most situations (common decoders, sensible input).
            # Actually, it will be exactly 1 for fixed-size codecs (all
            # 8-bit codecs, also UTF-16 and UTF-32).
            skip_bytes = int(self._b2cratio * chars_to_skip)
            skip_back = 1
            assert skip_bytes <= len(next_input)
            while skip_bytes > 0:
                decoder.setstate((b'', dec_flags))
                # Decode up to temptative start point
                n = len(decoder.decode(next_input[:skip_bytes]))
                if n <= chars_to_skip:
                    b, d = decoder.getstate()
                    if not b:
                        # Before pos and no bytes buffered in decoder => OK
                        dec_flags = d
                        chars_to_skip -= n
                        break
                    # Skip back by buffered amount and reset heuristic
                    skip_bytes -= len(b)
                    skip_back = 1
                else:
                    # We're too far ahead, skip back a bit
                    skip_bytes -= skip_back
                    skip_back = skip_back * 2
            else:
                skip_bytes = 0
                decoder.setstate((b'', dec_flags))

            # Note our initial start point.
            start_pos = position + skip_bytes
            start_flags = dec_flags
            if chars_to_skip == 0:
                # We haven't moved from the start point.
                return self._pack_cookie(start_pos, start_flags)

            # Feed the decoder one byte at a time.  As we go, note the
            # nearest "safe start point" before the current location
            # (a point where the decoder has nothing buffered, so seek()
            # can safely start from there and advance to this location).
            bytes_fed = 0
            need_eof = False
            # Chars decoded since `start_pos`
            chars_decoded = 0
            for i in range(skip_bytes, len(next_input)):
                bytes_fed += 1
                chars_decoded += len(decoder.decode(next_input[i:i+1]))
                dec_buffer, dec_flags = decoder.getstate()
                if not dec_buffer and chars_decoded <= chars_to_skip:
                    # Decoder buffer is empty, so this is a safe start point.
                    start_pos += bytes_fed
                    chars_to_skip -= chars_decoded
                    start_flags, bytes_fed, chars_decoded = dec_flags, 0, 0
                if chars_decoded >= chars_to_skip:
                    break
            else:
                # We didn't get enough decoded data; signal EOF to get more.
                chars_decoded += len(decoder.decode(b'', final=True))
                need_eof = True
                if chars_decoded < chars_to_skip:
                    raise OSError("can't reconstruct logical file position")

            # The returned cookie corresponds to the last safe start point.
            return self._pack_cookie(
                start_pos, start_flags, bytes_fed, need_eof, chars_to_skip)
        finally:
            decoder.setstate(saved_state)

    def truncate(self, pos=None):
        self.flush()
        if pos is None:
            pos = self.tell()
        return self.buffer.truncate(pos)

    def detach(self):
        if self.buffer is None:
            raise ValueError("buffer is already detached")
        self.flush()
        buffer = self._buffer
        self._buffer = None
        return buffer

    def seek(self, cookie, whence=0):
        def _reset_encoder(position):
            """Reset the encoder (merely useful for proper BOM handling)"""
            try:
                encoder = self._encoder or self._get_encoder()
            except LookupError:
                # Sometimes the encoder doesn't exist
                pass
            else:
                if position != 0:
                    encoder.setstate(0)
                else:
                    encoder.reset()

        if self.closed:
            raise ValueError("tell on closed file")
        if not self._seekable:
            raise UnsupportedOperation("underlying stream is not seekable")
        if whence == SEEK_CUR:
            if cookie != 0:
                raise UnsupportedOperation("can't do nonzero cur-relative seeks")
            # Seeking to the current position should attempt to
            # sync the underlying buffer with the current position.
            whence = 0
            cookie = self.tell()
        elif whence == SEEK_END:
            if cookie != 0:
                raise UnsupportedOperation("can't do nonzero end-relative seeks")
            self.flush()
            position = self.buffer.seek(0, whence)
            self._set_decoded_chars('')
            self._snapshot = None
            if self._decoder:
                self._decoder.reset()
            _reset_encoder(position)
            return position
        if whence != 0:
            raise ValueError("unsupported whence (%r)" % (whence,))
        if cookie < 0:
            raise ValueError("negative seek position %r" % (cookie,))
        self.flush()

        # The strategy of seek() is to go back to the safe start point
        # and replay the effect of read(chars_to_skip) from there.
        start_pos, dec_flags, bytes_to_feed, need_eof, chars_to_skip = \
            self._unpack_cookie(cookie)

        # Seek back to the safe start point.
        self.buffer.seek(start_pos)
        self._set_decoded_chars('')
        self._snapshot = None

        # Restore the decoder to its state from the safe start point.
        if cookie == 0 and self._decoder:
            self._decoder.reset()
        elif self._decoder or dec_flags or chars_to_skip:
            self._decoder = self._decoder or self._get_decoder()
            self._decoder.setstate((b'', dec_flags))
            self._snapshot = (dec_flags, b'')

        if chars_to_skip:
            # Just like _read_chunk, feed the decoder and save a snapshot.
            input_chunk = self.buffer.read(bytes_to_feed)
            self._set_decoded_chars(
                self._decoder.decode(input_chunk, need_eof))
            self._snapshot = (dec_flags, input_chunk)

            # Skip chars_to_skip of the decoded characters.
            if len(self._decoded_chars) < chars_to_skip:
                raise OSError("can't restore logical file position")
            self._decoded_chars_used = chars_to_skip

        _reset_encoder(cookie)
        return cookie

    def read(self, size=None):
        self._checkReadable()
        if size is None:
            size = -1
        else:
            try:
                size_index = size.__index__
            except AttributeError:
                raise TypeError(f"{size!r} is not an integer")
            else:
                size = size_index()
        decoder = self._decoder or self._get_decoder()
        if size < 0:
            # Read everything.
            result = (self._get_decoded_chars() +
                      decoder.decode(self.buffer.read(), final=True))
            if self._snapshot is not None:
                self._set_decoded_chars('')
                self._snapshot = None
            return result
        else:
            # Keep reading chunks until we have size characters to return.
            eof = False
            result = self._get_decoded_chars(size)
            while len(result) < size and not eof:
                eof = not self._read_chunk()
                result += self._get_decoded_chars(size - len(result))
            return result

    def __next__(self):
        self._telling = False
        line = self.readline()
        if not line:
            self._snapshot = None
            self._telling = self._seekable
            raise StopIteration
        return line

    def readline(self, size=None):
        if self.closed:
            raise ValueError("read from closed file")
        if size is None:
            size = -1
        else:
            try:
                size_index = size.__index__
            except AttributeError:
                raise TypeError(f"{size!r} is not an integer")
            else:
                size = size_index()

        # Grab all the decoded text (we will rewind any extra bits later).
        line = self._get_decoded_chars()

        start = 0
        # Make the decoder if it doesn't already exist.
        if not self._decoder:
            self._get_decoder()

        pos = endpos = None
        while True:
            if self._readtranslate:
                # Newlines are already translated, only search for \n
                pos = line.find('\n', start)
                if pos >= 0:
                    endpos = pos + 1
                    break
                else:
                    start = len(line)

            elif self._readuniversal:
                # Universal newline search. Find any of \r, \r\n, \n
                # The decoder ensures that \r\n are not split in two pieces

                # In C we'd look for these in parallel of course.
                nlpos = line.find("\n", start)
                crpos = line.find("\r", start)
                if crpos == -1:
                    if nlpos == -1:
                        # Nothing found
                        start = len(line)
                    else:
                        # Found \n
                        endpos = nlpos + 1
                        break
                elif nlpos == -1:
                    # Found lone \r
                    endpos = crpos + 1
                    break
                elif nlpos < crpos:
                    # Found \n
                    endpos = nlpos + 1
                    break
                elif nlpos == crpos + 1:
                    # Found \r\n
                    endpos = crpos + 2
                    break
                else:
                    # Found \r
                    endpos = crpos + 1
                    break
            else:
                # non-universal
                pos = line.find(self._readnl)
                if pos >= 0:
                    endpos = pos + len(self._readnl)
                    break

            if size >= 0 and len(line) >= size:
                endpos = size  # reached length size
                break

            # No line ending seen yet - get more data'
            while self._read_chunk():
                if self._decoded_chars:
                    break
            if self._decoded_chars:
                line += self._get_decoded_chars()
            else:
                # end of file
                self._set_decoded_chars('')
                self._snapshot = None
                return line

        if size >= 0 and endpos > size:
            endpos = size  # don't exceed size

        # Rewind _decoded_chars to just after the line ending we found.
        self._rewind_decoded_chars(len(line) - endpos)
        return line[:endpos]

    @property
    def newlines(self):
        return self._decoder.newlines if self._decoder else None


class StringIO(TextIOWrapper):
    """Text I/O implementation using an in-memory buffer.

    The initial_value argument sets the value of object.  The newline
    argument is like the one of TextIOWrapper's constructor.
    """

    def __init__(self, initial_value="", newline="\n"):
        super(StringIO, self).__init__(BytesIO(),
                                       encoding="utf-8",
                                       errors="surrogatepass",
                                       newline=newline)
        # Issue #5645: make universal newlines semantics the same as in the
        # C version, even under Windows.
        if newline is None:
            self._writetranslate = False
        if initial_value is not None:
            if not isinstance(initial_value, str):
                raise TypeError("initial_value must be str or None, not {0}"
                                .format(type(initial_value).__name__))
            self.write(initial_value)
            self.seek(0)

    def getvalue(self):
        self.flush()
        decoder = self._decoder or self._get_decoder()
        old_state = decoder.getstate()
        decoder.reset()
        try:
            return decoder.decode(self.buffer.getvalue(), final=True)
        finally:
            decoder.setstate(old_state)

    def __repr__(self):
        # TextIOWrapper tells the encoding in its repr. In StringIO,
        # that's an implementation detail.
        return object.__repr__(self)

    @property
    def errors(self):
        return None

    @property
    def encoding(self):
        return None

    def detach(self):
        # This doesn't make sense on StringIO.
        self._unsupported("detach")
```
