## Supplementary software v0.2.1 for "Virtual control arms for paediatric myopia trials: external validation of axial-elongation models": _pylong.py

```
"""Python implementations of some algorithms for use by longobject.c.
The goal is to provide asymptotically faster algorithms that can be
used for operations on integers with many digits.  In those cases, the
performance overhead of the Python implementation is not significant
since the asymptotic behavior is what dominates runtime. Functions
provided by this module should be considered private and not part of any
public API.

Note: for ease of maintainability, please prefer clear code and avoid
"micro-optimizations".  This module will only be imported and used for
integers with a huge number of digits.  Saving a few microseconds with
tricky or non-obvious code is not worth it.  For people looking for
maximum performance, they should use something like gmpy2."""

import re
import decimal
try:
    import _decimal
except ImportError:
    _decimal = None

# A number of functions have this form, where `w` is a desired number of
# digits in base `base`:
#
#    def inner(...w...):
#        if w <= LIMIT:
#            return something
#        lo = w >> 1
#        hi = w - lo
#        something involving base**lo, inner(...lo...), j, and inner(...hi...)
#    figure out largest w needed
#    result = inner(w)
#
# They all had some on-the-fly scheme to cache `base**lo` results for reuse.
# Power is costly.
#
# This routine aims to compute all amd only the needed powers in advance, as
# efficiently as reasonably possible. This isn't trivial, and all the
# on-the-fly methods did needless work in many cases. The driving code above
# changes to:
#
#    figure out largest w needed
#    mycache = compute_powers(w, base, LIMIT)
#    result = inner(w)
#
# and `mycache[lo]` replaces `base**lo` in the inner function.
#
# While this does give minor speedups (a few percent at best), the primary
# intent is to simplify the functions using this, by eliminating the need for
# them to craft their own ad-hoc caching schemes.
def compute_powers(w, base, more_than, show=False):
    seen = set()
    need = set()
    ws = {w}
    while ws:
        w = ws.pop() # any element is fine to use next
        if w in seen or w <= more_than:
            continue
        seen.add(w)
        lo = w >> 1
        # only _need_ lo here; some other path may, or may not, need hi
        need.add(lo)
        ws.add(lo)
        if w & 1:
            ws.add(lo + 1)

    d = {}
    if not need:
        return d
    it = iter(sorted(need))
    first = next(it)
    if show:
        print("pow at", first)
    d[first] = base ** first
    for this in it:
        if this - 1 in d:
            if show:
                print("* base at", this)
            d[this] = d[this - 1] * base # cheap
        else:
            lo = this >> 1
            hi = this - lo
            assert lo in d
            if show:
                print("square at", this)
            # Multiplying a bigint by itself (same object!) is about twice
            # as fast in CPython.
            sq = d[lo] * d[lo]
            if hi != lo:
                assert hi == lo + 1
                if show:
                    print("    and * base")
                sq *= base
            d[this] = sq
    return d

_unbounded_dec_context = decimal.getcontext().copy()
_unbounded_dec_context.prec = decimal.MAX_PREC
_unbounded_dec_context.Emax = decimal.MAX_EMAX
_unbounded_dec_context.Emin = decimal.MIN_EMIN
_unbounded_dec_context.traps[decimal.Inexact] = 1 # sanity check

def int_to_decimal(n):
    """Asymptotically fast conversion of an 'int' to Decimal."""

    # Function due to Tim Peters.  See GH issue #90716 for details.
    # https://github.com/python/cpython/issues/90716
    #
    # The implementation in longobject.c of base conversion algorithms
    # between power-of-2 and non-power-of-2 bases are quadratic time.
    # This function implements a divide-and-conquer algorithm that is
    # faster for large numbers.  Builds an equal decimal.Decimal in a
    # "clever" recursive way.  If we want a string representation, we
    # apply str to _that_.

    from decimal import Decimal as D
    BITLIM = 200

    # Don't bother caching the "lo" mask in this; the time to compute it is
    # tiny compared to the multiply.
    def inner(n, w):
        if w <= BITLIM:
            return D(n)
        w2 = w >> 1
        hi = n >> w2
        lo = n & ((1 << w2) - 1)
        return inner(lo, w2) + inner(hi, w - w2) * w2pow[w2]

    with decimal.localcontext(_unbounded_dec_context):
        nbits = n.bit_length()
        w2pow = compute_powers(nbits, D(2), BITLIM)
        if n < 0:
            negate = True
            n = -n
        else:
            negate = False
        result = inner(n, nbits)
        if negate:
            result = -result
    return result

def int_to_decimal_string(n):
    """Asymptotically fast conversion of an 'int' to a decimal string."""
    w = n.bit_length()
    if w > 450_000 and _decimal is not None:
        # It is only usable with the C decimal implementation.
        # _pydecimal.py calls str() on very large integers, which in its
        # turn calls int_to_decimal_string(), causing very deep recursion.
        return str(int_to_decimal(n))

    # Fallback algorithm for the case when the C decimal module isn't
    # available.  This algorithm is asymptotically worse than the algorithm
    # using the decimal module, but better than the quadratic time
    # implementation in longobject.c.

    DIGLIM = 1000
    def inner(n, w):
        if w <= DIGLIM:
            return str(n)
        w2 = w >> 1
        hi, lo = divmod(n, pow10[w2])
        return inner(hi, w - w2) + inner(lo, w2).zfill(w2)

    # The estimation of the number of decimal digits.
    # There is no harm in small error.  If we guess too large, there may
    # be leading 0's that need to be stripped.  If we guess too small, we
    # may need to call str() recursively for the remaining highest digits,
    # which can still potentially be a large integer. This is manifested
    # only if the number has way more than 10**15 digits, that exceeds
    # the 52-bit physical address limit in both Intel64 and AMD64.
    w = int(w * 0.3010299956639812 + 1)  # log10(2)
    pow10 = compute_powers(w, 5, DIGLIM)
    for k, v in pow10.items():
        pow10[k] = v << k # 5**k << k == 5**k * 2**k == 10**k
    if n < 0:
        n = -n
        sign = '-'
    else:
        sign = ''
    s = inner(n, w)
    if s[0] == '0' and n:
        # If our guess of w is too large, there may be leading 0's that
        # need to be stripped.
        s = s.lstrip('0')
    return sign + s

def _str_to_int_inner(s):
    """Asymptotically fast conversion of a 'str' to an 'int'."""

    # Function due to Bjorn Martinsson.  See GH issue #90716 for details.
    # https://github.com/python/cpython/issues/90716
    #
    # The implementation in longobject.c of base conversion algorithms
    # between power-of-2 and non-power-of-2 bases are quadratic time.
    # This function implements a divide-and-conquer algorithm making use
    # of Python's built in big int multiplication. Since Python uses the
    # Karatsuba algorithm for multiplication, the time complexity
    # of this function is O(len(s)**1.58).

    DIGLIM = 2048

    def inner(a, b):
        if b - a <= DIGLIM:
            return int(s[a:b])
        mid = (a + b + 1) >> 1
        return (inner(mid, b)
                + ((inner(a, mid) * w5pow[b - mid])
                    << (b - mid)))

    w5pow = compute_powers(len(s), 5, DIGLIM)
    return inner(0, len(s))


def int_from_string(s):
    """Asymptotically fast version of PyLong_FromString(), conversion
    of a string of decimal digits into an 'int'."""
    # PyLong_FromString() has already removed leading +/-, checked for invalid
    # use of underscore characters, checked that string consists of only digits
    # and underscores, and stripped leading whitespace.  The input can still
    # contain underscores and have trailing whitespace.
    s = s.rstrip().replace('_', '')
    return _str_to_int_inner(s)

def str_to_int(s):
    """Asymptotically fast version of decimal string to 'int' conversion."""
    # FIXME: this doesn't support the full syntax that int() supports.
    m = re.match(r'\s*([+-]?)([0-9_]+)\s*', s)
    if not m:
        raise ValueError('invalid literal for int() with base 10')
    v = int_from_string(m.group(2))
    if m.group(1) == '-':
        v = -v
    return v


# Fast integer division, based on code from Mark Dickinson, fast_div.py
# GH-47701. Additional refinements and optimizations by Bjorn Martinsson.  The
# algorithm is due to Burnikel and Ziegler, in their paper "Fast Recursive
# Division".

_DIV_LIMIT = 4000


def _div2n1n(a, b, n):
    """Divide a 2n-bit nonnegative integer a by an n-bit positive integer
    b, using a recursive divide-and-conquer algorithm.

    Inputs:
      n is a positive integer
      b is a positive integer with exactly n bits
      a is a nonnegative integer such that a < 2**n * b

    Output:
      (q, r) such that a = b*q+r and 0 <= r < b.

    """
    if a.bit_length() - n <= _DIV_LIMIT:
        return divmod(a, b)
    pad = n & 1
    if pad:
        a <<= 1
        b <<= 1
        n += 1
    half_n = n >> 1
    mask = (1 << half_n) - 1
    b1, b2 = b >> half_n, b & mask
    q1, r = _div3n2n(a >> n, (a >> half_n) & mask, b, b1, b2, half_n)
    q2, r = _div3n2n(r, a & mask, b, b1, b2, half_n)
    if pad:
        r >>= 1
    return q1 << half_n | q2, r


def _div3n2n(a12, a3, b, b1, b2, n):
    """Helper function for _div2n1n; not intended to be called directly."""
    if a12 >> n == b1:
        q, r = (1 << n) - 1, a12 - (b1 << n) + b1
    else:
        q, r = _div2n1n(a12, b1, n)
    r = (r << n | a3) - q * b2
    while r < 0:
        q -= 1
        r += b
    return q, r


def _int2digits(a, n):
    """Decompose non-negative int a into base 2**n

    Input:
      a is a non-negative integer

    Output:
      List of the digits of a in base 2**n in little-endian order,
      meaning the most significant digit is last. The most
      significant digit is guaranteed to be non-zero.
      If a is 0 then the output is an empty list.

    """
    a_digits = [0] * ((a.bit_length() + n - 1) // n)

    def inner(x, L, R):
        if L + 1 == R:
            a_digits[L] = x
            return
        mid = (L + R) >> 1
        shift = (mid - L) * n
        upper = x >> shift
        lower = x ^ (upper << shift)
        inner(lower, L, mid)
        inner(upper, mid, R)

    if a:
        inner(a, 0, len(a_digits))
    return a_digits


def _digits2int(digits, n):
    """Combine base-2**n digits into an int. This function is the
    inverse of `_int2digits`. For more details, see _int2digits.
    """

    def inner(L, R):
        if L + 1 == R:
            return digits[L]
        mid = (L + R) >> 1
        shift = (mid - L) * n
        return (inner(mid, R) << shift) + inner(L, mid)

    return inner(0, len(digits)) if digits else 0


def _divmod_pos(a, b):
    """Divide a non-negative integer a by a positive integer b, giving
    quotient and remainder."""
    # Use grade-school algorithm in base 2**n, n = nbits(b)
    n = b.bit_length()
    a_digits = _int2digits(a, n)

    r = 0
    q_digits = []
    for a_digit in reversed(a_digits):
        q_digit, r = _div2n1n((r << n) + a_digit, b, n)
        q_digits.append(q_digit)
    q_digits.reverse()
    q = _digits2int(q_digits, n)
    return q, r


def int_divmod(a, b):
    """Asymptotically fast replacement for divmod, for 'int'.
    Its time complexity is O(n**1.58), where n = #bits(a) + #bits(b).
    """
    if b == 0:
        raise ZeroDivisionError
    elif b < 0:
        q, r = int_divmod(-a, -b)
        return q, -r
    elif a < 0:
        q, r = int_divmod(~a, b)
        return ~q, b + ~r
    else:
        return _divmod_pos(a, b)
```
