## Supplementary software v0.2.1 for "Virtual control arms for paediatric myopia trials: external validation of axial-elongation models": __init__.py

```
# _pyodide is imported at the very beginning of the initialization process so it
# cannot import from js, pyodide_js, or _pyodide_core.
#
# register_js_finder is called from pyodide.js after _pyodide_core is completely
# initialized.
#
# All pure Python code that doesn't require imports from js, pyodide_js, or
# _pyodide_core belongs in _pyodide. Code that requires such imports belongs in
# pyodide.
from . import _base, _importhook

__all__ = ["_base", "_importhook"]


def set_excepthook():
    import sys
    import traceback

    # We call sys.excepthook via PyErr_Print() in wrap_exception().
    # traceback.print_exception in most ways behaves the same as the default
    # sys.excepthook **except** traceback.print_exception uses the linecache
    # whereas sys.excepthook only uses the file system. If the user calls
    # `runPython` with a `file` argument, then we put this into the linecache
    # but not into the filesystem. This means that the default excepthook won't
    # print the lines, but `traceback.print_exception` will. I think this is the
    # only difference in their behavior.
    #
    # Python 3.13 seems to have switched to using `traceback.print_exception` as
    # the default excepthook.
    sys.excepthook = traceback.print_exception
```
