## Supplementary software v0.2.1 for "Virtual control arms for paediatric myopia trials: external validation of axial-elongation models": _base.py

```
"""
A library of helper utilities for connecting Python to the browser environment.
"""

# Added by C:
# JsException (from jsproxy.c)

import ast
import builtins
import linecache
import tokenize
from collections.abc import Generator
from copy import deepcopy
from importlib import import_module
from io import StringIO
from textwrap import dedent
from types import CodeType
from typing import Any, Literal


def should_quiet(source: str, /) -> bool:
    """
    Should we suppress output?

    Returns
    -------
        ``True`` if the last nonwhitespace character of ``source`` is a semicolon.

    Examples
    --------
    >>> should_quiet('1 + 1')
    False
    >>> should_quiet('1 + 1 ;')
    True
    >>> should_quiet('1 + 1 # comment ;')
    False
    """
    # largely inspired from IPython:
    # https://github.com/ipython/ipython/blob/86d24741188b0cedd78ab080d498e775ed0e5272/IPython/core/displayhook.py#L84

    # We need to wrap tokens in a buffer because:
    # "Tokenize requires one argument, readline, which must be
    # a callable object which provides the same interface as the
    # io.IOBase.readline() method of file objects"
    source_io = StringIO(source)
    tokens = list(tokenize.generate_tokens(source_io.readline))

    for token in reversed(tokens):
        if token.type in (
            tokenize.ENDMARKER,
            tokenize.NL,  # ignoring empty lines (\n\n)
            tokenize.NEWLINE,
            tokenize.COMMENT,
        ):
            continue
        return (token.type == tokenize.OP) and (token.string == ";")
    return False


def _last_assign_to_expr(mod: ast.Module) -> None:
    """
    Implementation of 'last_expr_or_assign' return_mode.
    It modifies the supplyied AST module so that the last
    statement's value can be returned in 'last_expr' return_mode.
    """
    # Largely inspired from IPython:
    # https://github.com/ipython/ipython/blob/3587f5bb6c8570e7bbb06cf5f7e3bc9b9467355a/IPython/core/interactiveshell.py#L3229

    if not mod.body:
        return
    last_node = mod.body[-1]

    if isinstance(last_node, ast.Assign):
        # In this case there can be multiple targets as in `a = b = 1`.
        # We just take the first one.
        target = last_node.targets[0]
    elif isinstance(last_node, ast.AugAssign | ast.AnnAssign):
        target = last_node.target
    else:
        return
    if isinstance(target, ast.Name):
        last_node = ast.Expr(ast.Name(target.id, ast.Load()))
        mod.body.append(last_node)
        # Update the line numbers shown in error messages.
        ast.fix_missing_locations(mod)


class EvalCodeResultException(Exception):
    """We will throw this to return a result from our code.

    This allows us to distinguish between "code used top level await" and "code
    returned a generator or coroutine".
    """

    def __init__(self, v: Any) -> None:
        super().__init__(v)
        self.value = v


# We need EvalCodeResultException available inside the running code. I suppose
# we could import it, wrap all of the code in a try/finally block, and delete it
# again in the finally block but I think this is the best way.
#
# Put it into a list to avoid breaking CPython test test_inheritance
# (test.test_baseexception.ExceptionClassTests) which examines all Exceptions in
# builtins.
builtins.___EvalCodeResultException = [EvalCodeResultException]  # type: ignore[attr-defined]

# We will substitute in the value of x we are trying to return.
_raise_template_ast = ast.parse("raise ___EvalCodeResultException[0](x)").body[0]


def _last_expr_to_raise(mod: ast.Module) -> None:
    """If the final ast node is a statement, raise an EvalCodeResultException
    with the value of the statement.
    """
    if not mod.body:
        return
    last_node = mod.body[-1]
    if not isinstance(mod.body[-1], ast.Expr | ast.Await):
        return
    raise_expr = deepcopy(_raise_template_ast)
    # Replace x with our value in _raise_template_ast.
    raise_expr.exc.args[0] = last_node.value  # type: ignore[attr-defined]
    mod.body[-1] = raise_expr


def _parse_and_compile_gen(
    source: str,
    *,
    return_mode: str = "last_expr",
    quiet_trailing_semicolon: bool = True,
    mode: str = "exec",
    filename: str = "<exec>",
    flags: int = 0x0,
    dont_inherit: bool = False,
    optimize: int = -1,
) -> Generator[ast.Module, ast.Module, CodeType]:
    """Parse ``source``, then yield the AST, then compile the AST and return the
    code object.

    By yielding the ast, we give callers the opportunity to do further ast
    manipulations. Because generators are annoying to call, this is wrapped in
    the Executor class.
    """
    # handle mis-indented input from multi-line strings
    source = dedent(source)

    mod = compile(source, filename, mode, flags | ast.PyCF_ONLY_AST)

    # Pause here, allow caller to transform ast if they like.
    mod = yield mod

    if quiet_trailing_semicolon and should_quiet(source):
        return_mode = "none"

    if return_mode == "last_expr_or_assign":
        # add extra expression with just the L-value so that we can handle it
        # with the last_expr code.
        _last_assign_to_expr(mod)

    if return_mode.startswith("last_expr"):  # last_expr or last_expr_or_assign
        _last_expr_to_raise(mod)

    ast.fix_missing_locations(mod)
    return compile(mod, filename, mode, flags, dont_inherit, optimize)


ReturnMode = Literal["last_expr", "last_expr_or_assign", "none"]


class CodeRunner:
    """This class allows fine control over the execution of a code block.

    It is primarily intended for REPLs and other sophisticated consumers that
    may wish to add their own AST transformations, separately signal to the user
    when parsing is complete, etc. The simpler :py:func:`eval_code` and
    :py:func:`eval_code_async` apis should be preferred when their flexibility
    suffices.

    Parameters
    ----------
    source :

        The Python source code to run.

    return_mode :

        Specifies what should be returned. The options are:

        :'last_expr': return the last expression
        :'last_expr_or_assign': return the last expression or the last
                                assignment.

        :'none': always return ``None``.

    quiet_trailing_semicolon :

        Specifies whether a trailing semicolon should suppress the result or
        not. When this is ``True`` executing ``"1+1;"`` returns ``None``, when
        it is ``False``, executing ``"1+1;"`` return ``2``. ``True`` by default.

    filename :

        The file name to use in error messages and stack traces. ``'<exec>'`` by
        default.

    mode :

        The "mode" to compile in. One of ``"exec"``, ``"single"``, or
        ``"eval"``. Defaults to ``"exec"``. For most purposes it's unnecessary
        to use this argument. See the documentation for the built-in
        :external:py:func:`compile` function.

    flags :

        The flags to compile with. See the documentation for the built-in
        :external:py:func:`compile` function.

    dont_inherit :

        Whether to inherit ``__future__`` imports from the outer code.
        See the documentation for the built-in :external:py:func:`compile` function.

    optimize :

        Specifies the optimization level of the compiler. See the documentation
        for the built-in :external:py:func:`compile` function.

    Examples
    --------
    >>> source = "1 + 1"
    >>> code_runner = CodeRunner(source)
    >>> code_runner.compile() # doctest: +ELLIPSIS
    <_pyodide._base.CodeRunner object at 0x...>
    >>> code_runner.run()
    2
    >>> my_globals = {"x": 20}
    >>> my_locals = {"y": 5}
    >>> source = "x + y"
    >>> code_runner = CodeRunner(source)
    >>> code_runner.compile() # doctest: +ELLIPSIS
    <_pyodide._base.CodeRunner object at 0x...>
    >>> code_runner.run(globals=my_globals, locals=my_locals)
    25
    """

    ast: ast.Module
    """
    The ast from parsing ``source``. If you wish to do an ast transform,
    modify this variable before calling :py:meth:`CodeRunner.compile`.
    """

    code: CodeType | None
    """
    Once you call :py:meth:`CodeRunner.compile` the compiled code will
    be available in the code field. You can modify this variable
    before calling :py:meth:`CodeRunner.run` to do a code transform.
    """

    def __init__(
        self,
        source: str,
        *,
        return_mode: ReturnMode = "last_expr",
        mode: str = "exec",
        quiet_trailing_semicolon: bool = True,
        filename: str = "<exec>",
        flags: int = 0x0,
        dont_inherit: bool = False,
        optimize: int = -1,
    ):
        self._compiled = False
        self._source = source
        self._gen = _parse_and_compile_gen(
            source,
            return_mode=return_mode,
            mode=mode,
            quiet_trailing_semicolon=quiet_trailing_semicolon,
            filename=filename,
            flags=flags,
            dont_inherit=dont_inherit,
            optimize=optimize,
        )
        self.ast = next(self._gen)

    def compile(self) -> "CodeRunner":
        """Compile the current value of ``self.ast`` and store the result in ``self.code``.

        Can only be used once. Returns ``self`` (chainable).
        """
        if self._compiled:
            raise RuntimeError("Already compiled")
        self._compiled = True
        try:
            # Triggers compilation
            self._gen.send(self.ast)
        except StopIteration as e:
            # generator must return, which raises StopIteration
            self.code = e.value
        else:
            raise AssertionError()
        return self

    def _set_linecache(self):
        assert self.code
        filename = self.code.co_filename
        if filename.startswith("<") and filename.endswith(">"):
            return

        source = self._source
        linecache.cache[filename] = [lambda: source]  # type:ignore[assignment]

    def run(
        self,
        globals: dict[str, Any] | None = None,
        locals: dict[str, Any] | None = None,
    ) -> Any:
        """Executes ``self.code``.

        Can only be used after calling compile. The code may not use top level
        await, use :py:meth:`CodeRunner.run_async` for code that uses top level
        await.

        Parameters
        ----------
        globals :

            The global scope in which to execute code. This is used as the ``globals``
            parameter for :py:func:`exec`. If ``globals`` is absent, a new empty dictionary is used.

        locals :

            The local scope in which to execute code. This is used as the ``locals``
            parameter for :py:func:`exec`. If ``locals`` is absent, the value of ``globals`` is
            used.

        Returns
        -------

            If the last nonwhitespace character of ``source`` is a semicolon,
            return ``None``. If the last statement is an expression, return the
            result of the expression. Use the ``return_mode`` and
            ``quiet_trailing_semicolon`` parameters to modify this default
            behavior.
        """
        if globals is None:
            globals = {}
        if locals is None:
            locals = globals
        if not self._compiled:
            raise RuntimeError("Not yet compiled")
        if self.code is None:
            return None
        self._set_linecache()
        try:
            coroutine = eval(self.code, globals, locals)
            if coroutine:
                raise RuntimeError(
                    "Used eval_code with TOP_LEVEL_AWAIT. Use run_async for this instead."
                )
        except EvalCodeResultException as e:
            # Final expression from code returns here
            return e.value

        return None

    async def run_async(
        self,
        globals: dict[str, Any] | None = None,
        locals: dict[str, Any] | None = None,
    ) -> Any:
        """Runs ``self.code`` which may use top level await.

        Can only be used after calling :py:meth:`CodeRunner.compile`. If
        ``self.code`` uses top level await, automatically awaits the resulting
        coroutine.

        Parameters
        ----------
        globals :

            The global scope in which to execute code. This is used as the ``globals``
            parameter for :py:func:`exec`. If ``globals`` is absent, a new empty dictionary is used.

        locals :

            The local scope in which to execute code. This is used as the
            ``locals`` parameter for :py:func:`exec`. If ``locals`` is absent, the
            value of ``globals`` is used.

        Returns
        -------

            If the last nonwhitespace character of ``source`` is a semicolon,
            return ``None``. If the last statement is an expression, return the
            result of the expression. Use the ``return_mode`` and
            ``quiet_trailing_semicolon`` parameters to modify this default
            behavior.
        """
        if globals is None:
            globals = {}
        if locals is None:
            locals = globals
        if not self._compiled:
            raise RuntimeError("Not yet compiled")
        if self.code is None:
            return
        self._set_linecache()
        try:
            coroutine = eval(self.code, globals, locals)
            if coroutine:
                await coroutine
        except EvalCodeResultException as e:
            return e.value


def eval_code(
    source: str,
    globals: dict[str, Any] | None = None,
    locals: dict[str, Any] | None = None,
    *,
    return_mode: ReturnMode = "last_expr",
    quiet_trailing_semicolon: bool = True,
    filename: str = "<exec>",
    flags: int = 0x0,
    dont_inherit: bool = False,
    optimize: int = -1,
) -> Any:
    """Runs a string as Python source code.

    Parameters
    ----------
    source :

        The Python source code to run.

    globals :

        The global scope in which to execute code. This is used as the
        ``globals`` parameter for :py:func:`exec`. If ``globals`` is absent, a new
        empty dictionary is used.

    locals :

        The local scope in which to execute code. This is used as the ``locals``
        parameter for :py:func:`exec`. If ``locals`` is absent, the value of
        ``globals`` is used.

    return_mode :

        Specifies what should be returned. The options are:

        :'last_expr': return the last expression
        :'last_expr_or_assign': return the last expression or the last
                                assignment.

        :'none': always return ``None``.

    quiet_trailing_semicolon :

        Specifies whether a trailing semicolon should suppress the result or
        not. When this is ``True`` executing ``"1+1 ;"`` returns ``None``, when
        it is ``False``, executing ``"1+1 ;"`` return ``2``. ``True`` by
        default.

    filename :

        The file name to use in error messages and stack traces. ``'<exec>'`` by
        default.

    flags :

        The flags to compile with. See the documentation for the built-in
        :external:py:func:`compile` function.

    Returns
    -------
        If the last nonwhitespace character of ``source`` is a semicolon, return
        ``None``. If the last statement is an expression, return the result of the
        expression. Use the ``return_mode`` and ``quiet_trailing_semicolon``
        parameters to modify this default behavior.

    Examples
    --------
    >>> source = "1 + 1"
    >>> eval_code(source)
    2
    >>> source = "1 + 1;"
    >>> eval_code(source, quiet_trailing_semicolon=True)
    >>> eval_code(source, quiet_trailing_semicolon=False)
    2
    >>> my_globals = { "y": "100" }
    >>> my_locals = { "y": "200" }
    >>> source = "print(locals()['y'], globals()['y'])"
    >>> eval_code(source, globals=my_globals, locals=my_locals)
    200 100
    >>> source = "test = 1 + 1"
    >>> eval_code(source, return_mode="last_expr_or_assign")
    2
    >>> eval_code(source, return_mode="last_expr")
    >>> eval_code(source, return_mode="none")
    >>> source = "print(pyodide)" # Pretend this is open('example_of_filename.py', 'r').read()
    >>> eval_code(source, filename="example_of_filename.py")
    Traceback (most recent call last):
        ...
        File "example_of_filename.py", line 1, in <module>
            print(pyodide)
                  ^^^^^^^
    NameError: name 'pyodide' is not defined
    """
    return (
        CodeRunner(
            source,
            return_mode=return_mode,
            quiet_trailing_semicolon=quiet_trailing_semicolon,
            filename=filename,
            flags=flags,
            dont_inherit=dont_inherit,
            optimize=optimize,
        )
        .compile()
        .run(globals, locals)
    )


async def eval_code_async(
    source: str,
    globals: dict[str, Any] | None = None,
    locals: dict[str, Any] | None = None,
    *,
    return_mode: ReturnMode = "last_expr",
    quiet_trailing_semicolon: bool = True,
    filename: str = "<exec>",
    flags: int = 0x0,
    dont_inherit: bool = False,
    optimize: int = -1,
) -> Any:
    """Runs a code string asynchronously.

    Uses :py:data:`ast.PyCF_ALLOW_TOP_LEVEL_AWAIT` to compile the code.

    Parameters
    ----------
    source :

        The Python source code to run.

    globals :

        The global scope in which to execute code. This is used as the
        ``globals`` parameter for :py:func:`exec`. If ``globals`` is absent, a new
        empty dictionary is used.

    locals :

        The local scope in which to execute code. This is used as the ``locals``
        parameter for :py:func:`exec`. If ``locals`` is absent, the value of
        ``globals`` is used.

    return_mode :

        Specifies what should be returned. The options are:

        :'last_expr': return the last expression
        :'last_expr_or_assign': return the last expression or the last
                                assignment.

        :'none': always return ``None``.

    quiet_trailing_semicolon :

        Specifies whether a trailing semicolon should suppress the result or
        not. When this is ``True`` executing ``"1+1 ;"`` returns ``None``, when
        it is ``False``, executing ``"1+1 ;"`` return ``2``. ``True`` by
        default.

    filename :

        The file name to use in error messages and stack traces. ``'<exec>'`` by
        default.

    flags :

        The flags to compile with. See the documentation for the built-in
        :external:py:func:`compile` function.

    Returns
    -------
        If the last nonwhitespace character of ``source`` is a semicolon, return
        ``None``. If the last statement is an expression, return the result of
        the expression. Use the ``return_mode`` and ``quiet_trailing_semicolon``
        parameters to modify this default behavior.
    """
    flags = flags or ast.PyCF_ALLOW_TOP_LEVEL_AWAIT
    return (
        await CodeRunner(
            source,
            return_mode=return_mode,
            quiet_trailing_semicolon=quiet_trailing_semicolon,
            filename=filename,
            flags=flags,
            dont_inherit=dont_inherit,
            optimize=optimize,
        )
        .compile()
        .run_async(globals, locals)
    )


def _add_prefixes(s: set[str], mod: str) -> None:
    [current, *rest] = mod.split(".")
    s.add(current)
    for part in rest:
        current += f".{part}"
        s.add(current)


def find_imports(source: str) -> list[str]:
    """
    Finds the imports in a Python source code string

    Parameters
    ----------
    source :
       The Python source code to inspect for imports.

    Returns
    -------
        A list of module names that are imported in ``source``. If ``source`` is
        not syntactically correct Python code (after dedenting), returns an
        empty list.

        Given `import package.module`, `find_imports` will include both
        `"package"` and `"package.module"` in the result.

    Examples
    --------
    >>> source = "import numpy as np; import scipy.stats"
    >>> find_imports(source)
    ['numpy', 'scipy', 'scipy.stats']
    """
    # handle mis-indented input from multi-line strings
    source = dedent(source)

    try:
        mod = ast.parse(source)
    except SyntaxError:
        return []
    imports: set[str] = set()
    for node in ast.walk(mod):
        if isinstance(node, ast.Import):
            for name in node.names:
                node_name = name.name
                _add_prefixes(imports, node_name)
        elif isinstance(node, ast.ImportFrom):
            module_name = node.module
            if module_name is None:
                continue
            _add_prefixes(imports, module_name)
    return sorted(imports)


def pyimport_impl(path: str) -> Any:
    [stem, *fromlist] = path.rsplit(".", 1)
    res = __import__(stem, fromlist=fromlist)
    if fromlist:
        try:
            res = getattr(res, fromlist[0])
        except AttributeError:
            res = import_module(path)
    return res
```
