## Supplementary software v0.2.1 for "Virtual control arms for paediatric myopia trials: external validation of axial-elongation models": _core_docs.py

```
import os
import sys
from abc import ABCMeta
from collections.abc import (
    AsyncIterator,
    Awaitable,
    Callable,
    ItemsView,
    Iterable,
    Iterator,
    KeysView,
    Mapping,
    MutableMapping,
    MutableSequence,
    Sequence,
    ValuesView,
)
from functools import reduce
from types import TracebackType
from typing import IO, Any, Generic, ParamSpec, Protocol, Self, TypeVar, overload

from .docs_argspec import docs_argspec

# All docstrings for public `core` APIs should be extracted from here. We use
# the utilities in `docstring.py` and `docstring.c` to format them
# appropriately.

# Sphinx uses __name__ to determine the paths and such. It looks better for it
# to refer to e.g., `pyodide.ffi.JsProxy` than `_pyodide._core_docs.JsProxy`.
#
# Use an empty name for the module of the type variables to prevent long
# qualified names for the type variables from appearing in the docs.
_save_name = __name__
__name__ = ""

P = ParamSpec("P")
T = TypeVar("T")
S = TypeVar("S")
KT = TypeVar("KT")  # Key type.
VT = TypeVar("VT")  # Value type.
T_co = TypeVar("T_co", covariant=True)  # Any type covariant containers.
V_co = TypeVar("V_co", covariant=True)  # Any type covariant containers.
VT_co = TypeVar("VT_co", covariant=True)  # Value type covariant containers.
T_contra = TypeVar("T_contra", contravariant=True)  # Ditto contravariant.

if "IN_PYTEST" in os.environ:
    __name__ = _save_name
else:
    __name__ = "pyodide.ffi"

_js_flags: dict[str, int] = {}


def _binor_reduce(l: Iterable[int]) -> int:
    return reduce(lambda x, y: x | y, l)


def _process_flag_expression(e: str) -> int:
    return _binor_reduce(_js_flags[x.strip()] for x in e.split("|"))


class _JsProxyMetaClass(type):
    def __instancecheck__(cls, instance):
        """Override for isinstance(instance, cls)."""
        # TODO: add support for user-generated subclasses with custom instance
        # checks
        # e.g., could check for a fetch response with x.constructor.name == "Response"
        # or Object.prototype.toString.call(x) == "[object Response]".
        return cls.__subclasscheck__(type(instance))

    def __subclasscheck__(cls, subclass):
        # TODO: This works for now but maybe there is a better or cleaner way to
        # do this.
        if type.__subclasscheck__(cls, subclass):
            return True
        if not hasattr(subclass, "_js_type_flags"):
            return False
        # For the "synthetic" subtypes defined in this file, we define
        # _js_type_flags as a string. We look these up in the _js_flags dict to
        # convert to a number.
        cls_flags = cls._js_type_flags  # type:ignore[attr-defined]
        if isinstance(cls_flags, int):
            cls_flags = [cls_flags]
        else:
            cls_flags = [_process_flag_expression(f) for f in cls_flags]

        subclass_flags = subclass._js_type_flags
        if not isinstance(subclass_flags, int):
            subclass_flags = _binor_reduce(_js_flags[f] for f in subclass_flags)

        return any(cls_flag & subclass_flags == cls_flag for cls_flag in cls_flags)


class _ABCMeta(_JsProxyMetaClass, ABCMeta):
    pass


# We want to raise an error if someone tries to instantiate JsProxy directly
# since it doesn't mean anything. But we have a few reasons to do so internally.
# So we raise an error unless this private token is passed as an argument.
_instantiate_token = object()


class JsProxy(metaclass=_JsProxyMetaClass):
    """A proxy to make a JavaScript object behave like a Python object

    For more information see the :ref:`type-translations` documentation. In
    particular, see
    :ref:`the list of __dunder__ methods <type-translations-jsproxy>`
    that are (conditionally) implemented on :py:class:`JsProxy`.
    """

    _js_type_flags: Any = 0

    def __new__(cls, arg=None, *args, **kwargs):
        if arg is _instantiate_token:
            return super().__new__(cls)
        raise TypeError(f"{cls.__name__} cannot be instantiated.")

    def bind_class(self, signature: T) -> T:
        """Creates a copy of the JsProxy with a signature bound to it.

        ``proxy.bind_class(A)`` treats ``proxy`` as a class shaped like ``A``.
        ``proxy.bind_sig(A)`` treats ``proxy`` as an instance of ``A``.

        At runtime, ``proxy.bind_class(A)`` is equivalent to
        ``proxy.bind_class(type[A])``, it only needs to be a separate method to
        help mypy.

        .. admonition:: Experimental
           :class: warning

           This feature is not yet stable, nor really documented.
        """
        raise NotImplementedError

    # First overload is for if we bind a class, second overload is for if we
    # bind a function.

    @overload
    def bind_sig(self, signature: type[T]) -> T: ...

    @overload
    def bind_sig(self, signature: T) -> T: ...

    def bind_sig(self, signature: Any) -> Any:
        """Creates a copy of the JsProxy with a signature bound to it.

        .. admonition:: Experimental
           :class: warning

           This feature is not yet stable, nor really documented.
        """
        raise NotImplementedError

    @property
    def js_id(self) -> int:
        """An id number which can be used as a dictionary/set key if you want to
        key on JavaScript object identity.

        If two ``JsProxy`` are made with the same backing JavaScript object, they
        will have the same ``js_id``.
        """
        return 0

    @property
    def typeof(self) -> str:
        """Returns the JavaScript type of the ``JsProxy``.

        Corresponds to `typeof obj;` in JavaScript. You may also be interested
        in the `constructor` attribute which returns the type as an object.
        """
        return "object"

    def object_entries(self) -> "JsArray[JsArray[Any]]":
        """
        The JavaScript API ``Object.entries(object)``

        Examples
        --------
        >>> from pyodide.code import run_js # doctest: +RUN_IN_PYODIDE
        >>> js_obj = run_js("({first: 'aa', second: 22})")
        >>> entries = js_obj.object_entries()
        >>> [(key, val) for key, val in entries]
        [('first', 'aa'), ('second', 22)]
        """

        raise NotImplementedError

    def object_keys(self) -> "JsArray[str]":
        """
        The JavaScript API ``Object.keys(object)``

        Examples
        --------
        >>> from pyodide.code import run_js # doctest: +RUN_IN_PYODIDE
        >>> js_obj = run_js("({first: 1, second: 2, third: 3})")
        >>> keys = js_obj.object_keys()
        >>> list(keys)
        ['first', 'second', 'third']
        """
        raise NotImplementedError

    def object_values(self) -> "JsArray[Any]":
        """
        The JavaScript API ``Object.values(object)``

        Examples
        --------
        >>> from pyodide.code import run_js # doctest: +RUN_IN_PYODIDE
        >>> js_obj = run_js("({first: 1, second: 2, third: 3})")
        >>> values = js_obj.object_values()
        >>> list(values)
        [1, 2, 3]
        """
        raise NotImplementedError

    def as_object_map(self, *, hereditary: bool = False) -> "JsMutableMap[str, Any]":
        """Returns a new JsProxy that treats the object as a map.

        The methods :py:func:`~operator.__getitem__`,
        :py:func:`~operator.__setitem__`, :py:func:`~operator.__contains__`,
        :py:meth:`~object.__len__`, etc will perform lookups via ``object[key]``
        or similar.

        Note that ``len(x.as_object_map())`` evaluates in O(n) time (it iterates
        over the object and counts how many :js:func:`~Reflect.ownKeys` it has).
        If you need to compute the length in O(1) time, use a real
        :js:class:`Map` instead.

        Parameters
        ----------
        hereditary:
            If ``True``, any "plain old objects" stored as values in the object
            will be wrapped in `as_object_map` themselves.

        Examples
        --------

        >>> from pyodide.code import run_js # doctest: +RUN_IN_PYODIDE
        >>> o = run_js("({x : {y: 2}})")

        Normally you have to access the properties of ``o`` as attributes:

        >>> o.x.y
        2
        >>> o["x"] # is not subscriptable
        Traceback (most recent call last):
        TypeError: 'pyodide.ffi.JsProxy' object is not subscriptable

        ``as_object_map`` allows us to access the property with ``getitem``:

        >>> o.as_object_map()["x"].y
        2

        The inner object is not subscriptable because ``hereditary`` is ``False``:

        >>> o.as_object_map()["x"]["y"]
        Traceback (most recent call last):
        TypeError: 'pyodide.ffi.JsProxy' object is not subscriptable

        When ``hereditary`` is ``True``, the inner object is also subscriptable:

        >>> o.as_object_map(hereditary=True)["x"]["y"]
        2

        """
        raise NotImplementedError

    def as_py_json(self) -> "JsMutableMap[str, Any] | JsArray[Any]":
        """Returns a new JsProxy that treats a JavaScript object as Python json.

        It allows one to treat a JavaScript object that is a mixture of
        JavaScript arrays and objects as a mixture of Python lists and dicts.

        This method is not present on typed arrays, array buffers, functions,
        and errors.

        Examples
        --------

        >>> from pyodide.code import run_js # doctest: +RUN_IN_PYODIDE
        >>> o1 = run_js("({x : {y: 2}})")
        >>> o1.as_py_json()["x"]["y"]
        2
        >>> o2 = run_js("[{x: 2}, {x: 7}]")
        >>> [e["x"] for e in o2.as_py_json()]
        [2, 7]


        You can use the following converter as the `default` argument to
        :py:func:`json.dumps` to serialize a JavaScript object with

        >>> from pyodide.ffi import JsProxy
        >>> def default(obj):
        ...   if isinstance(obj, JsProxy):
        ...     if obj.constructor.name == "Array":
        ...       return list(obj)
        ...     return dict(obj)

        For example:

        >>> import json
        >>> json.dumps(o1.as_py_json(), default=default)
        '{"x": {"y": 2}}'
        >>> json.dumps(o2.as_py_json(), default=default)
        '[{"x": 2}, {"x": 7}]'

        If you load the resulting json back into Python, the result is the same
        as calling :py:meth:`JsProxy.to_py()`:

        >>> assert json.loads(json.dumps(o1.as_py_json(), default=default)) == o1.to_py()
        >>> assert json.loads(json.dumps(o2.as_py_json(), default=default)) == o2.to_py()
        """
        raise NotImplementedError

    def new(self, *args: Any, **kwargs: Any) -> "JsProxy":
        """Construct a new instance of the JavaScript object"""
        raise NotImplementedError

    def to_py(
        self,
        *,
        depth: int = -1,
        default_converter: (
            Callable[
                [
                    "JsProxy",
                    Callable[["JsProxy"], Any],
                    Callable[["JsProxy", Any], None],
                ],
                Any,
            ]
            | None
        ) = None,
    ) -> Any:
        """Convert the :class:`JsProxy` to a native Python object as best as
        possible.

        See :ref:`type-translations-jsproxy-to-py` for more information.

        Parameters
        ----------
        depth:
            Limit the depth of the conversion. If a shallow conversion is
            desired, set ``depth`` to 1.

        default_converter:

            If present, this will be invoked whenever Pyodide does not have some
            built in conversion for the object. If ``default_converter`` raises
            an error, the error will be allowed to propagate. Otherwise, the
            object returned will be used as the conversion.
            ``default_converter`` takes three arguments. The first argument is
            the value to be converted.

        Examples
        --------

        Here are a couple examples of converter functions. In addition to the
        normal conversions, convert :js:class:`Date` to :py:class:`~datetime.datetime`:

        .. code-block:: python

            from datetime import datetime
            def default_converter(value, _ignored1, _ignored2):
                if value.constructor.name == "Date":
                    return datetime.fromtimestamp(d.valueOf()/1000)
                return value

        Don't create any JsProxies, require a complete conversion or raise an error:

        .. code-block:: python

            def default_converter(_value, _ignored1, _ignored2):
                raise Exception("Failed to completely convert object")

        The second and third arguments are only needed for converting
        containers. The second argument is a conversion function which is used
        to convert the elements of the container with the same settings. The
        third argument is a "cache" function which is needed to handle self
        referential containers. Consider the following example. Suppose we have
        a Javascript ``Pair`` class:

        .. code-block:: javascript

            class Pair {
                constructor(first, second){
                    this.first = first;
                    this.second = second;
                }
            }

        We can use the following ``default_converter`` to convert ``Pair`` to :py:class:`list`:

        .. code-block:: python

            def default_converter(value, convert, cache):
                if value.constructor.name != "Pair":
                    return value
                result = []
                cache(value, result);
                result.append(convert(value.first))
                result.append(convert(value.second))
                return result

        Note that we have to cache the conversion of ``value`` before converting
        ``value.first`` and ``value.second``. To see why, consider a self
        referential pair:

        .. code-block:: javascript

            let p = new Pair(0, 0);
            p.first = p;

        Without ``cache(value, result);``, converting ``p`` would lead to an
        infinite recurse. With it, we can successfully convert ``p`` to a list
        such that ``l[0] is l``.
        """
        raise NotImplementedError

    def to_weakref(self) -> "JsWeakRef[Self]":
        """Wrap the proxy in a JavaScript WeakRef.

        The WeakRef has deref() method which either returns the original object
        or None if it has been freed.

        This is just a helper method for:

        .. code-block:: python

            from js import WeakRef

            weakref = WeakRef.new(jsproxy)
        """
        raise NotImplementedError


class JsWeakRef(JsProxy, Generic[T]):
    """A PyProxy of a JavaSCript WeakRef."""

    def deref(self) -> T | None:
        raise NotImplementedError


class JsDoubleProxy(JsProxy, Generic[T]):
    """A double proxy created with :py:func:`create_proxy`."""

    _js_type_flags = ["IS_DOUBLE_PROXY"]

    def destroy(self) -> None:
        """Destroy the proxy."""
        pass

    def unwrap(self) -> T:
        """Unwrap a double proxy created with :py:func:`create_proxy` into the
        wrapped Python object.
        """
        raise NotImplementedError


class JsPromise(JsProxy, Generic[T]):
    """A :py:class:`~pyodide.ffi.JsProxy` of a :js:class:`Promise` or some other `thenable
    <https://developer.mozilla.org/en-US/docs/Web/JavaScript/Reference/Global_Objects/Promise#thenables>`_
    JavaScript object.

    A JavaScript object is considered to be a :js:class:`Promise` if it has a ``then`` method.
    """

    _js_type_flags = ["IS_AWAITABLE"]

    @overload
    def then(
        self, onfulfilled: None, onrejected: Callable[[BaseException], Awaitable[S]], /
    ) -> "JsPromise[S]": ...

    @overload
    def then(
        self, onfulfilled: None, onrejected: Callable[[BaseException], S], /
    ) -> "JsPromise[S]": ...

    @overload
    def then(
        self,
        onfulfilled: Callable[[T], Awaitable[S]],
        onrejected: Callable[[BaseException], Awaitable[S]] | None = None,
        /,
    ) -> "JsPromise[S]": ...

    @overload
    def then(
        self,
        onfulfilled: Callable[[T], S],
        onrejected: Callable[[BaseException], S] | None = None,
        /,
    ) -> "JsPromise[S]": ...

    @docs_argspec(
        "(self, onfulfilled: Callable[[T], Awaitable[S] | S] | None, onrejected: Callable[[BaseException], Awaitable[S] | S] | None = None, /) -> 'JsPromise[S]'"
    )
    def then(
        self,
        onfulfilled: Any,
        onrejected: Any = None,
    ) -> Any:
        """The :js:meth:`Promise.then` API, wrapped to manage the lifetimes of the
        handlers.
        Pyodide will automatically release the references to the handlers
        when the promise resolves.
        """
        pass

    @overload
    def catch(
        self, onrejected: Callable[[BaseException], Awaitable[S]], /
    ) -> "JsPromise[S]": ...

    @overload
    def catch(self, onrejected: Callable[[BaseException], S], /) -> "JsPromise[S]": ...

    @docs_argspec(
        "(self, onrejected: Callable[[BaseException], Awaitable[S] | S], /) -> 'JsPromise[S]'"
    )
    def catch(self, onrejected: Any, /) -> Any:
        """The :js:meth:`Promise.catch` API, wrapped to manage the lifetimes of the
        handler.

        Pyodide will automatically release the references to the handler
        when the promise resolves.
        """
        pass

    def finally_(self, onfinally: Callable[[], None], /) -> "JsPromise[T]":
        """The :js:meth:`Promise.finally` API, wrapped to manage the lifetimes of
        the handler.

        Pyodide will automatically release the references to the handler
        when the promise resolves. Note the trailing underscore in the name;
        this is needed because ``finally`` is a reserved keyword in Python.
        """
        return self


class JsBuffer(JsProxy):
    """A JsProxy of an array buffer or array buffer view"""

    _js_type_flags = ["IS_BUFFER"]
    # There are no types for buffers:
    # https://github.com/python/typing/issues/593
    # https://bugs.python.org/issue27501
    # This is just for docs so lets just make something up?

    # Argument should be a buffer.
    # See https://github.com/python/typing/issues/593
    def assign(self, rhs: Any, /) -> None:
        """Assign from a Python buffer into the JavaScript buffer."""

    # Argument should be a buffer.
    # See https://github.com/python/typing/issues/593
    def assign_to(self, to: Any, /) -> None:
        """Assign to a Python buffer from the JavaScript buffer."""

    def to_memoryview(self) -> memoryview:
        """Convert a buffer to a memoryview.

        Copies the data once. This currently has the same effect as
        :py:meth:`~JsArray.to_py`.
        """
        raise NotImplementedError

    def to_bytes(self) -> bytes:
        """Convert a buffer to a bytes object.

        Copies the data once.
        """
        raise NotImplementedError

    def to_file(self, file: IO[bytes] | IO[str], /) -> None:
        """Writes a buffer to a file.

        Will write the entire contents of the buffer to the current position of
        the file.

        Example
        -------
        >>> from js import Uint8Array # doctest: +RUN_IN_PYODIDE
        >>> from pathlib import Path
        >>> Path("file.bin").write_text("abc\\x00123ttt")
        10
        >>> x = Uint8Array.new(range(10))
        >>> with open('file.bin', 'wb') as fh:
        ...    x.to_file(fh)

        This is equivalent to

        >>> with open('file.bin', 'wb') as fh:
        ...    data = x.to_bytes()
        ...    fh.write(data)
        10

        but the latter copies the data twice whereas the former only copies the
        data once.
        """

        pass

    def from_file(self, file: IO[bytes] | IO[str], /) -> None:
        """Reads from a file into a buffer.

        Will try to read a chunk of data the same size as the buffer from
        the current position of the file.

        Example
        -------
        >>> None # doctest: +RUN_IN_PYODIDE
        >>> from pathlib import Path
        >>> Path("file.bin").write_text("abc\\x00123ttt")
        10
        >>> from js import Uint8Array
        >>> # the JsProxy need to be pre-allocated
        >>> x = Uint8Array.new(10)
        >>> with open('file.bin', 'rb') as fh:
        ...    x.from_file(fh)

        which is equivalent to

        >>> x = Uint8Array.new(range(10))
        >>> with open('file.bin', 'rb') as fh:
        ...    chunk = fh.read(x.byteLength)
        ...    x.assign(chunk)

        but the latter copies the data twice whereas the former only copies the
        data once.
        """
        pass

    def _into_file(self, file: IO[bytes] | IO[str], /) -> None:
        """Will write the entire contents of a buffer into a file using
        ``canOwn : true`` without any copy. After this, the buffer cannot be
        used again.

        If ``file`` is not empty, its contents will be overwritten!

        Only ``MEMFS`` cares about the ``canOwn`` flag, other file systems will
        just ignore it.


        Example
        -------
        >>> from js import Uint8Array # doctest: +RUN_IN_PYODIDE
        >>> from pathlib import Path
        >>> Path("file.bin").write_text("abc\\x00123ttt")
        10
        >>> x = Uint8Array.new(range(10))
        >>> with open('file.bin', 'wb') as fh:
        ...    x._into_file(fh)

        which is similar to

        >>> with open('file.bin', 'wb') as fh:
        ...    data = x.to_bytes()
        ...    fh.write(data)
        10

        but the latter copies the data once whereas the former doesn't copy the
        data.
        """

    def to_string(self, encoding: str | None = None) -> str:
        """Convert a buffer to a string object.

        Copies the data twice.

        The encoding argument will be passed to the :js:class:`TextDecoder`
        constructor. It should be one of the encodings listed in `the table here
        <https://encoding.spec.whatwg.org/#names-and-labels>`_. The default
        encoding is utf8.
        """
        raise NotImplementedError


class JsIterator(JsProxy, Generic[T_co]):
    """A JsProxy of a JavaScript iterator.

    An object is a :py:class:`JsAsyncIterator` if it has a :js:meth:`~Iterator.next` method and either has a
    :js:data:`Symbol.iterator` or has no :js:data:`Symbol.asyncIterator`.
    """

    _js_type_flags = ["IS_ITERATOR"]

    def __next__(self) -> T_co:
        raise NotImplementedError

    def __iter__(self) -> Iterator[T_co]:
        raise NotImplementedError


class JsAsyncIterator(JsProxy, Generic[T_co]):
    """A JsProxy of a JavaScript async iterator.

    An object is a :py:class:`JsAsyncIterator` if it has a
    :js:meth:`~AsyncIterator.next` method and either has a
    :js:data:`Symbol.asyncIterator` or has no :js:data:`Symbol.iterator`
    """

    _js_type_flags = ["IS_ASYNC_ITERATOR"]

    def __anext__(self) -> Awaitable[T_co]:
        raise NotImplementedError

    def __aiter__(self) -> AsyncIterator[T_co]:
        raise NotImplementedError


class JsIterable(JsProxy, Generic[T_co]):
    """A JavaScript iterable object

    A JavaScript object is iterable if it has a :js:data:`Symbol.iterator` method.
    """

    _js_type_flags = ["IS_ITERABLE"]

    def __iter__(self) -> Iterator[T_co]:
        raise NotImplementedError


class JsAsyncIterable(JsProxy, Generic[T_co]):
    """A JavaScript async iterable object

    A JavaScript object is async iterable if it has a :js:data:`Symbol.asyncIterator`
    method.
    """

    _js_type_flags = ["IS_ASYNC_ITERABLE"]

    def __aiter__(self) -> AsyncIterator[T_co]:
        raise NotImplementedError


class JsGenerator(JsIterable[T_co], Generic[T_co, T_contra, V_co]):
    """A JavaScript generator

    A JavaScript object is treated as a generator if its
    :js:data:`Symbol.toStringTag` is ``"Generator"``. Most likely this will be
    because it is a true :js:class:`Generator` produced by the JavaScript
    runtime, but it may be a custom object trying hard to pretend to be a
    generator. It should have :js:meth:`~Generator.next`,
    :js:meth:`~Generator.return` and :js:meth:`~Generator.throw` methods.
    """

    _js_type_flags = ["IS_GENERATOR"]

    def send(self, value: T_contra) -> T_co:
        """
        Resumes the execution and "sends" a value into the generator function.

        The ``value`` argument becomes the result of the current yield
        expression. The ``send()`` method returns the next value yielded by the
        generator, or raises :py:exc:`StopIteration` if the generator exits without
        yielding another value. When ``send()`` is called to start the
        generator, the argument will be ignored. Unlike in Python, we cannot
        detect that the generator hasn't started yet, and no error will be
        thrown if the argument of a not-started generator is not ``None``.
        """
        raise NotImplementedError

    @overload
    def throw(
        self,
        typ: type[BaseException],
        val: BaseException | object = ...,
        tb: TracebackType | None = ...,
        /,
    ) -> T_co: ...

    @overload
    def throw(
        self,
        typ: BaseException,
        val: None = ...,
        tb: TracebackType | None = ...,
        /,
    ) -> T_co: ...

    @docs_argspec("(self, error: BaseException, /) -> T_co")
    def throw(
        self,
        *args: Any,
    ) -> T_co:
        """
        Raises an exception at the point where the generator was paused, and
        returns the next value yielded by the generator function.

        If the generator exits without yielding another value, a
        :py:exc:`StopIteration` exception is raised. If the generator function does
        not catch the passed-in exception, or raises a different exception, then
        that exception propagates to the caller.

        In typical use, this is called with a single exception instance similar
        to the way the raise keyword is used.

        For backwards compatibility, however, a second signature is supported,
        following a convention from older versions of Python. The type argument
        should be an exception class, and value should be an exception instance.
        If the value is not provided, the type constructor is called to get an
        instance. If traceback is provided, it is set on the exception,
        otherwise any existing ``__traceback__`` attribute stored in value may
        be cleared.
        """
        raise NotImplementedError

    def close(self) -> None:
        """Raises a :py:exc:`GeneratorExit` at the point where the generator
        function was paused.

        If the generator function then exits gracefully, is already closed, or
        raises :py:exc:`GeneratorExit` (by not catching the exception), ``close()``
        returns to its caller. If the generator yields a value, a
        :py:exc:`RuntimeError` is raised. If the generator raises any other
        exception, it is propagated to the caller. ``close()`` does nothing if
        the generator has already exited due to an exception or normal exit.
        """

    def __next__(self) -> T_co:
        raise NotImplementedError

    def __iter__(self) -> "JsGenerator[T_co, T_contra, V_co]":
        raise NotImplementedError


class JsFetchResponse(JsProxy):
    """A :py:class:`JsFetchResponse` object represents a :js:data:`Response` to a
    :js:func:`fetch` request.
    """

    bodyUsed: bool
    ok: bool
    redirected: bool
    status: int
    statusText: str
    type: str
    url: str
    headers: Any

    def clone(self) -> "JsFetchResponse":
        raise NotImplementedError

    async def arrayBuffer(self) -> JsBuffer:
        raise NotImplementedError

    async def text(self) -> str:
        raise NotImplementedError

    async def json(self) -> JsProxy:
        raise NotImplementedError


class JsAsyncGenerator(JsAsyncIterable[T_co], Generic[T_co, T_contra, V_co]):
    """A JavaScript :js:class:`AsyncGenerator`

    A JavaScript object is treated as an async generator if it's
    :js:data:`Symbol.toStringTag` is ``"AsyncGenerator"``. Most likely this will
    be because it is a true async generator produced by the JavaScript runtime,
    but it may be a custom object trying hard to pretend to be an async
    generator. It should have :js:meth:`~AsyncGenerator.next`,
    :js:meth:`~AsyncGenerator.return`, and :js:meth:`~AsyncGenerator.throw`
    methods.
    """

    _js_type_flags = ["IS_ASYNC_GENERATOR"]

    def __anext__(self) -> Awaitable[T_co]:
        raise NotImplementedError

    def __aiter__(self) -> "JsAsyncGenerator[T_co, T_contra, V_co]":
        raise NotImplementedError

    def asend(self, value: T_contra, /) -> Awaitable[T_co]:
        """Resumes the execution and "sends" a value into the async generator
        function.

        The ``value`` argument becomes the result of the current yield
        expression. The awaitable returned by the ``asend()`` method will return
        the next value yielded by the generator or raises
        :py:exc:`StopAsyncIteration` if the asynchronous generator returns. If the
        generator returned a value, this value is discarded (because in Python
        async generators cannot return a value).

        When ``asend()`` is called to start the generator, the argument will be
        ignored. Unlike in Python, we cannot detect that the generator hasn't
        started yet, and no error will be thrown if the argument of a
        not-started generator is not ``None``.
        """
        raise NotImplementedError

    @overload
    def athrow(
        self,
        typ: type[BaseException],
        val: BaseException | object = ...,
        tb: TracebackType | None = ...,
        /,
    ) -> Awaitable[T_co]: ...

    @overload
    def athrow(
        self,
        typ: BaseException,
        val: None = ...,
        tb: TracebackType | None = ...,
        /,
    ) -> Awaitable[T_co]: ...

    @docs_argspec("(self, error: BaseException, /) -> T_co")
    def athrow(self, value: Any, *args: Any) -> Awaitable[T_co]:
        """Resumes the execution and raises an exception at the point where the
        generator was paused.

        The awaitable returned by ``athrow()`` method will return the next value
        yielded by the generator or raises :py:exc:`StopAsyncIteration` if the
        asynchronous generator returns. If the generator returned a value, this
        value is discarded (because in Python async generators cannot return a
        value). If the generator function does not catch the passed-in
        exception, or raises a different exception, then that exception
        propagates to the caller.
        """
        raise NotImplementedError

    def aclose(self) -> Awaitable[None]:
        """Raises a :py:exc:`GeneratorExit` at the point where the generator
        function was paused.

        If the generator function then exits gracefully, is already closed, or
        raises :py:exc:`GeneratorExit` (by not catching the exception),
        ``aclose()`` returns to its caller. If the generator yields a value, a
        :py:exc:`RuntimeError` is raised. If the generator raises any other
        exception, it is propagated to the caller. ``aclose()`` does nothing if
        the generator has already exited due to an exception or normal exit.
        """
        raise NotImplementedError


class JsCallable(JsProxy, Generic[P, T]):
    """A JavaScript callable

    A JavaScript object is treated as a callable if `typeof x` returns
    `"function"`.
    """

    _js_type_flags = ["IS_CALLABLE"]

    __call__: Callable[P, T]


class JsCallableDoubleProxy(
    JsDoubleProxy[Callable[P, T]], JsCallable[P, T], Generic[P, T]
): ...


class JsArray(JsIterable[T], Generic[T], MutableSequence[T], metaclass=_ABCMeta):
    """A JsProxy of an :js:class:`Array`, :js:class:`NodeList`, or :js:class:`TypedArray`"""

    _js_type_flags = ["IS_ARRAY", "IS_NODE_LIST", "IS_TYPEDARRAY"]

    @overload
    def __getitem__(self, idx: int) -> T: ...

    @overload
    def __getitem__(self, idx: slice) -> "JsArray[T]": ...

    def __getitem__(self, idx):
        raise NotImplementedError

    @overload
    def __setitem__(self, idx: int, value: T) -> None: ...

    @overload
    def __setitem__(self, idx: slice, value: Iterable[T]) -> None: ...

    def __setitem__(self, idx, value):
        pass

    def __delitem__(self, idx: int | slice) -> None:
        pass

    def __len__(self) -> int:
        return 0

    def extend(self, other: Iterable[T], /) -> None:
        """Extend array by appending elements from the iterable."""

    def __reversed__(self) -> Iterator[T]:
        """Return a reverse iterator over the :js:class:`Array`."""
        raise NotImplementedError

    def pop(self, /, index: int = -1) -> T:
        """Remove and return the ``item`` at ``index`` (default last).

        Raises :py:exc:`IndexError` if list is empty or index is out of range.
        """
        raise NotImplementedError

    def push(self, /, object: T) -> None:
        pass

    def append(self, /, object: T) -> None:
        """Append object to the end of the list."""

    def index(self, /, value: T, start: int = 0, stop: int = sys.maxsize) -> int:
        """Return first ``index`` at which ``value`` appears in the ``Array``.

        Raises :py:exc:`ValueError` if the value is not present.
        """
        raise NotImplementedError

    def count(self, /, x: T) -> int:
        """Return the number of times x appears in the list."""
        raise NotImplementedError

    def reverse(self) -> None:
        """Reverse the array in place."""
        raise NotImplementedError

    def insert(self, index: int, value: T) -> None:
        """Insert an item at a given position.

        The first argument is the index of the element before which to insert,
        so ``a.insert(0, x)`` inserts at the front of the list, and
        ``a.insert(len(a), x)`` is equivalent to ``a.append(x)``.
        """
        raise NotImplementedError

    def remove(self, value: T) -> None:
        """Remove the first item from the list whose value is equal to ``x``.

        It raises a :py:exc:`ValueError` if there is no such item.
        """

    def to_py(
        self,
        *,
        depth: int = -1,
        default_converter: (
            Callable[
                [
                    "JsProxy",
                    Callable[["JsProxy"], Any],
                    Callable[["JsProxy", Any], None],
                ],
                Any,
            ]
            | None
        ) = None,
    ) -> list[Any]:
        raise NotImplementedError

    def __mul__(self, other: int) -> "JsArray[T]":
        raise NotImplementedError


class JsTypedArray(JsBuffer, JsArray[int]):
    _js_type_flags = ["IS_TYPEDARRAY"]
    BYTES_PER_ELEMENT: int

    def subarray(
        self, start: int | None = None, stop: int | None = None
    ) -> "JsTypedArray":
        raise NotImplementedError

    buffer: JsBuffer


class JsMap(JsIterable[KT], Generic[KT, VT_co], Mapping[KT, VT_co], metaclass=_ABCMeta):
    """A JavaScript Map

    To be considered a map, a JavaScript object must have a ``get`` method, it
    must have a ``size`` or a ``length`` property which is a number
    (idiomatically it should be called ``size``) and it must be iterable.
    """

    _js_type_flags = [
        "HAS_GET | HAS_LENGTH | IS_ITERABLE",
        "IS_OBJECT_MAP",
        "IS_PY_JSON_DICT",
    ]

    def __getitem__(self, idx: KT) -> VT_co:
        raise NotImplementedError

    def __len__(self) -> int:
        return 0

    def __contains__(self, idx: object) -> bool:
        raise NotImplementedError

    def keys(self) -> KeysView[KT]:
        """Return a :py:class:`~collections.abc.KeysView` for the map."""
        raise NotImplementedError

    def items(self) -> ItemsView[KT, VT_co]:
        """Return a :py:class:`~collections.abc.ItemsView` for the map."""
        raise NotImplementedError

    def values(self) -> ValuesView[VT_co]:
        """Return a :py:class:`~collections.abc.ValuesView` for the map."""
        raise NotImplementedError

    @overload
    def get(self, key: KT, /) -> VT_co | None: ...

    @overload
    def get(self, key: KT, default: VT_co | T, /) -> VT_co | T: ...

    @docs_argspec("(self, key: KT, default: VT_co | None, /) -> VT_co")
    def get(self, key: KT, default: Any = None, /) -> VT_co:
        r"""If ``key in self``, returns ``self[key]``. Otherwise returns ``default``."""
        raise NotImplementedError


class _SupportsKeysAndGetItem(Protocol[KT, VT_co]):
    def keys(self) -> Iterable[KT]: ...

    def __getitem__(self, __key: KT) -> VT_co: ...


class JsMutableMap(
    JsMap[KT, VT], Generic[KT, VT], MutableMapping[KT, VT], metaclass=_ABCMeta
):
    """A JavaScript mutable map

    To be considered a mutable map, a JavaScript object must have a ``get``
    method, a ``has`` method, a ``size`` or a ``length`` property which is a
    number (idiomatically it should be called ``size``) and it must be iterable.

    Instances of the JavaScript builtin ``Map`` class are ``JsMutableMap`` s.
    Also proxies returned by :py:meth:`JsProxy.as_object_map` are instances of
    ``JsMap`` .
    """

    _js_type_flags = [
        "HAS_GET | HAS_SET | HAS_LENGTH | IS_ITERABLE",
        "IS_OBJECT_MAP",
        "IS_PY_JSON_DICT",
    ]

    @overload
    def pop(self, key: KT, /) -> VT: ...

    @overload
    def pop(self, key: KT, default: VT | T = ..., /) -> VT | T: ...

    @docs_argspec("(self, key: KT, default: VT | None = None, /) -> VT")
    def pop(self, key: KT, default: Any = None, /) -> Any:
        r"""If ``key in self``, return ``self[key]`` and remove key from ``self``. Otherwise
        returns ``default``.
        """
        raise NotImplementedError

    def setdefault(self, key: KT, default: VT | None = None) -> VT:
        """If ``key in self``, return ``self[key]``. Otherwise
        sets ``self[key] = default`` and returns ``default``.
        """
        raise NotImplementedError

    def popitem(self) -> tuple[KT, VT]:
        """Remove some arbitrary ``key, value`` pair from the map and returns the
        ``(key, value)`` tuple.
        """
        raise NotImplementedError

    def clear(self) -> None:
        """Empty out the map entirely."""

    @overload
    def update(self, __m: _SupportsKeysAndGetItem[KT, VT], **kwargs: VT) -> None: ...

    @overload
    def update(self, __m: Iterable[tuple[KT, VT]], **kwargs: VT) -> None: ...

    @overload
    def update(self, **kwargs: VT) -> None: ...

    @docs_argspec(
        "(self, other : Mapping[KT, VT] | Iterable[tuple[KT, VT]] = None , /, **kwargs) -> None"
    )
    def update(self, *args: Any, **kwargs: Any) -> None:
        r"""Updates ``self`` from ``other`` and ``kwargs``.

        Parameters
        ----------
            other:

                Either a mapping or an iterable of pairs. This can be left out.

            kwargs:  ``VT``

                Extra key-values pairs to insert into the map. Only usable for
                inserting extra strings.

        If ``other`` is present and is a :py:class:`~collections.abc.Mapping` or has a ``keys``
        method, does

        .. code-block:: python

            for k in other:
                self[k] = other[k]

        If ``other`` is present and lacks a ``keys`` method, does

        .. code-block:: python

            for (k, v) in other:
                self[k] = v

        In all cases this is followed by:

        .. code-block:: python

            for (k, v) in kwargs.items():
                self[k] = v

        """

    def __setitem__(self, idx: KT, value: VT) -> None:
        pass

    def __delitem__(self, idx: KT) -> None:
        return None


class JsOnceCallable(JsCallable[P, T], Generic[P, T]):
    """A JavaScript handle for a Python function which can be called at most
    once.

    After it is called, the reference to the underlying Python object is
    released and attempting to call it again will raise an `Error`.
    """

    def destroy(self):
        pass


class JsException(JsProxy, Exception):
    """A JavaScript Error.

    These are pickleable unlike other JsProxies.
    """

    # Note: Unlike many of these classes, this one is never actually seen by the
    # user IN_BROWSER (it's replaced by a different JsException in
    # pyodide._core). We use it to unpickle errors so we need it to be
    # instantiable.
    def __new__(cls, *args, **kwargs):
        if args[0] == _instantiate_token:
            return super().__new__(cls, *args, **kwargs)
        return cls._new_exc(*args, **kwargs)

    @classmethod
    def _new_exc(cls, name: str, message: str = "", stack: str = "") -> "JsException":
        result = super().__new__(JsException, _instantiate_token)
        result.name = name
        result.message = message
        result.stack = stack
        return result

    @classmethod
    def new(cls, *args: Any) -> "JsException":
        return cls()

    def __str__(self):
        return f"{self.name}: {self.message}"

    name: str
    """The name of the error type"""

    message: str
    """The error message"""

    stack: str
    """The JavaScript stack trace"""


class ConversionError(Exception):
    """An error thrown when conversion between JavaScript and Python fails."""


class InternalError(Exception):
    """Thrown when a recoverable assertion error occurs in internal Pyodide code"""

    pass


class JsDomElement(JsProxy):
    id: str

    @property
    def tagName(self) -> str:
        return ""

    @property
    def children(self) -> Sequence["JsDomElement"]:
        return []

    def appendChild(self, child: "JsDomElement") -> None:
        pass

    def addEventListener(self, event: str, listener: Callable[[Any], None]) -> None:
        pass

    def removeEventListener(self, event: str, listener: Callable[[Any], None]) -> None:
        pass

    @property
    def style(self) -> Any:
        pass


# from pyproxy.c


@docs_argspec("(obj: Callable[..., Any], /) -> JsOnceCallable")
def create_once_callable(
    obj: Callable[P, T], /, *, _may_syncify: bool = False
) -> JsOnceCallable[P, T]:
    """Wrap a Python Callable in a JavaScript function that can be called once.

    After being called the proxy will decrement the reference count
    of the Callable. The JavaScript function also has a ``destroy`` API that
    can be used to release the proxy without calling it.
    """
    return obj  # type:ignore[return-value]


@overload
def create_proxy(
    obj: Callable[P, T], /, *, capture_this: bool = False, roundtrip: bool = True
) -> JsCallableDoubleProxy[P, T]: ...


@overload
def create_proxy(
    obj: T, /, *, capture_this: bool = False, roundtrip: bool = True
) -> JsDoubleProxy[T]: ...


def create_proxy(
    obj: T, /, *, capture_this: bool = False, roundtrip: bool = True
) -> JsDoubleProxy[T]:
    """Create a :py:class:`JsProxy` of a :js:class:`~pyodide.ffi.PyProxy`.

    This allows explicit control over the lifetime of the
    :js:class:`~pyodide.ffi.PyProxy` from Python: call the
    :py:meth:`~JsDoubleProxy.destroy` API when done.

    Parameters
    ----------
    obj:
        The object to wrap.

    capture_this :
        If the object is callable, should ``this`` be passed as the first
        argument when calling it from JavaScript.

    roundtrip:
        When the proxy is converted back from JavaScript to Python, if this is
        ``True`` it is converted into a double proxy. If ``False``, it is
        unwrapped into a Python object. In the case that ``roundtrip`` is
        ``True`` it is possible to unwrap a double proxy with the
        :py:meth:`JsDoubleProxy.unwrap` method. This is useful to allow easier
        control of lifetimes from Python:

        .. code-block:: python

            from js import o
            d = {}
            o.d = create_proxy(d, roundtrip=True)
            o.d.destroy() # Destroys the proxy created with create_proxy

        With ``roundtrip=False`` this would be an error.
    """
    return obj  # type:ignore[return-value]


# from python2js


class ToJsConverter(Protocol):
    """Protocol for the ``default_converter`` and ``eager_converter`` arguments
    of :py:func:`to_js`.

    Parameters
    ----------
    value :

        The object to convert to JavaScript

    converter :

        The default conversion behavior. You can use ``return converter(value)``
        to get the default behavior in ``eager_converter``, but in
        ``default_converter`` this will cause an infinite recurse and
        ``converter`` should only be used on subobjects.

    cache :

        Cache the conversion for an object. Used to avoid an infinite recurse.
        For example:

        .. code-block:: python

            from js import Array

            def default_converter(value, convert, cache):
                if not isinstance(value, Pair):
                    return value
                result = Array.new() cache(value, result)
                result.push(convert(value.first))
                result.push(convert(value.second))
                return result
    """

    def __call__(
        self,
        /,
        value: Any,
        converter: Callable[[Any], JsProxy],
        cache: Callable[[Any, JsProxy], None],
    ) -> JsProxy: ...


@overload
def to_js(
    obj: list[Any] | tuple[Any],
    /,
    *,
    depth: int = -1,
    pyproxies: JsProxy | None = None,
    create_pyproxies: bool = True,
    dict_converter: Callable[[Iterable[JsArray[Any]]], JsProxy] | None = None,
    default_converter: ToJsConverter | None = None,
    eager_converter: ToJsConverter | None = None,
) -> JsArray[Any]: ...


@overload
def to_js(
    obj: dict[Any, Any],
    /,
    *,
    depth: int = -1,
    pyproxies: JsProxy | None = None,
    create_pyproxies: bool,
    dict_converter: None = None,
    default_converter: ToJsConverter | None = None,
    eager_converter: ToJsConverter | None = None,
) -> JsMap[Any, Any]: ...


@overload
def to_js(
    obj: Any,
    /,
    *,
    depth: int = -1,
    pyproxies: JsProxy | None = None,
    create_pyproxies: bool = True,
    dict_converter: Callable[[Iterable[JsArray[Any]]], JsProxy] | None = None,
    default_converter: ToJsConverter | None = None,
    eager_converter: ToJsConverter | None = None,
) -> Any: ...


def to_js(
    obj: Any,
    /,
    *,
    depth: int = -1,
    pyproxies: JsProxy | None = None,
    create_pyproxies: bool = True,
    dict_converter: Callable[[Iterable[JsArray[Any]]], JsProxy] | None = None,
    default_converter: ToJsConverter | None = None,
    eager_converter: ToJsConverter | None = None,
) -> Any:
    """Convert the object to JavaScript.

    This is similar to :js:meth:`~pyodide.ffi.PyProxy.toJs`, but for use from
    Python. If the object can be implicitly translated to JavaScript, it will be
    returned unchanged. If the object cannot be converted into JavaScript, this
    method will return a :py:class:`JsProxy` of a
    :js:class:`~pyodide.ffi.PyProxy`, as if you had used
    :func:`~pyodide.ffi.create_proxy`.

    See :ref:`type-translations-pyproxy-to-js` for more information.

    Parameters
    ----------
    obj :
        The Python object to convert

    depth :
        The maximum depth to do the conversion. Negative numbers are treated as
        infinite. Set this to 1 to do a shallow conversion.

    pyproxies:
        Should be a JavaScript :js:class:`Array`. If provided, any ``PyProxies``
        generated will be stored here. You can later use
        :py:meth:`destroy_proxies` if you want to destroy the proxies from
        Python (or from JavaScript you can just iterate over the
        :js:class:`Array` and destroy the proxies).

    create_pyproxies:
        If you set this to :py:data:`False`, :py:func:`to_js` will raise an
        error rather than creating any pyproxies.

    dict_converter:
        This converter if provided receives a (JavaScript) iterable of
        (JavaScript) pairs [key, value]. It is expected to return the desired
        result of the dict conversion. Some suggested values for this argument:

          * ``js.Map.new`` -- similar to the default behavior
          * ``js.Array.from`` -- convert to an array of entries
          * ``js.Object.fromEntries`` -- convert to a JavaScript object

    default_converter:
        If present will be invoked whenever Pyodide does not have some built in
        conversion for the object. If ``default_converter`` raises an error, the
        error will be allowed to propagate. Otherwise, the object returned will
        be used as the conversion. ``default_converter`` takes three arguments.
        The first argument is the value to be converted.

    eager_converter:
        If present will be invoked whenever the object is not an ``int``,
        ``float``, ``bool``, ``None``, or a ``JsProxy``. It is called before the
        default conversions are applied to lists, tuples, dictionaries, and
        sets, so it can be used to override these. By contrast,
        ``default_converter`` is used as a fallback.

        If ``eager_converter`` raises an error, the error will be allowed to
        propagate. Otherwise, the object returned will be used as the
        conversion. ``default_converter`` takes three arguments. The first
        argument is the value to be converted.

    Examples
    --------
    >>> from js import Object, Map, Array # doctest: +SKIP
    >>> from pyodide.ffi import to_js # doctest: +SKIP
    >>> js_object = to_js({'age': 20, 'name': 'john'}) # doctest: +SKIP
    >>> js_object # doctest: +SKIP
    [object Map]
    >>> js_object.keys(), js_object.values() # doctest: +SKIP
    KeysView([object Map]) ValuesView([object Map]) # doctest: +SKIP
    >>> [(k, v) for k, v in zip(js_object.keys(), js_object.values())] # doctest: +SKIP
    [('age', 20), ('name', 'john')]

    >>> js_object = to_js({'age': 20, 'name': 'john'}, dict_converter=Object.fromEntries) # doctest: +SKIP
    >>> js_object.age == 20 # doctest: +SKIP
    True
    >>> js_object.name == 'john' # doctest: +SKIP
    True
    >>> js_object # doctest: +SKIP
    [object Object]
    >>> js_object.hasOwnProperty("age") # doctest: +SKIP
    True
    >>> js_object.hasOwnProperty("height") # doctest: +SKIP
    False

    >>> js_object = to_js({'age': 20, 'name': 'john'}, dict_converter=Array.from_) # doctest: +SKIP
    >>> [item for item in js_object] # doctest: +SKIP
    [age,20, name,john]
    >>> js_object.toString() # doctest: +SKIP
    age,20,name,john

    >>> class Bird: pass # doctest: +SKIP
    >>> converter = lambda value, convert, cache: Object.new(size=1, color='red') if isinstance(value, Bird) else None # doctest: +SKIP
    >>> js_nest = to_js([Bird(), Bird()], default_converter=converter) # doctest: +SKIP
    >>> [bird for bird in js_nest] # doctest: +SKIP
    [[object Object], [object Object]]
    >>> [(bird.size, bird.color) for bird in js_nest] # doctest: +SKIP
    [(1, 'red'), (1, 'red')]

    Here are some examples demonstrating the usage of the ``default_converter``
    argument.


    In addition to the normal conversions, convert JavaScript :js:class:`Date`
    objects to :py:class:`~datetime.datetime` objects:

    .. code-block:: python

        from datetime import datetime
        from js import Date
        def default_converter(value, _ignored1, _ignored2):
            if isinstance(value, datetime):
                return Date.new(value.timestamp() * 1000)
            return value

    Don't create any PyProxies, require a complete conversion or raise an error:

    .. code-block:: python

        def default_converter(_value, _ignored1, _ignored2):
            raise Exception("Failed to completely convert object")

    The second and third arguments are only needed for converting containers.
    The second argument is a conversion function which is used to convert the
    elements of the container with the same settings. The third argument is a
    "cache" function which is needed to handle self referential containers.
    Consider the following example. Suppose we have a Python ``Pair`` class:

    .. code-block:: python

        class Pair:
            def __init__(self, first, second):
                self.first = first
                self.second = second

    We can use the following ``default_converter`` to convert ``Pair`` to
    :js:class:`Array`:

    .. code-block:: python

        from js import Array

        def default_converter(value, convert, cache):
            if not isinstance(value, Pair):
                return value
            result = Array.new()
            cache(value, result)
            result.push(convert(value.first))
            result.push(convert(value.second))
            return result

    Note that we have to cache the conversion of ``value`` before converting
    ``value.first`` and ``value.second``. To see why, consider a self
    referential pair:

    .. code-block:: javascript

        p = Pair(0, 0); p.first = p;

    Without ``cache(value, result);``, converting ``p`` would lead to an
    infinite recurse. With it, we can successfully convert ``p`` to an Array
    such that ``l[0] === l``.

    Here are some examples demonstrating the usage of the ``eager_converter``
    argument. Calling `convert(value)` does the normal conversion, so setting
    `eager_converter` to the following function is the same as leaving it unset
    (except for being slower):

    .. code-block:: python

        def apply_normal_conversion(value, convert, cacheConversion):
            return convert(value)


    The following `eager_converter` will fail the conversion if a tuple is
    passed:

    .. code-block:: python

        from pyodide.ffi import ConversionError

        def reject_tuples(value, convert, cacheConversion):
            if isinstance(value, tuple):
                raise ConversionError("We don't convert tuples!")
            return convert(value)

    The following `eager_converter` makes tuples into a `PyProxy`:

    .. code-block:: python

        def proxy_tuples(value, convert, cacheConversion):
            if isinstance(value, tuple):
                return value
            return convert(value)

    """
    return obj


def destroy_proxies(pyproxies: JsArray[Any], /) -> None:
    """Destroy all PyProxies in a JavaScript array.

    pyproxies must be a JavaScript Array of PyProxies. Intended for use
    with the arrays created from the "pyproxies" argument of :js:meth:`~pyodide.ffi.PyProxy.toJs`
    and :py:func:`to_js`. This method is necessary because indexing the Array from
    Python automatically unwraps the PyProxy into the wrapped Python object.
    """
    pass


def run_sync(x: Awaitable[T]) -> T:
    """Block until an awaitable is resolved.

    Only works if JS Promise integration is enabled in the runtime and the
    current Python call stack was entered via :js:func:`pyodide.runPythonAsync`,
    by calling an async Python function, or via
    :js:func:`~pyodide.ffi.PyCallable.callPromising`.

    .. admonition:: Experimental
        :class: warning

        This feature is not yet stable.
    """
    raise NotImplementedError


def can_run_sync() -> bool:
    """Returns ``True`` if :py:func:`run_sync` is available and ``False`` if not.

    .. admonition:: Experimental
        :class: warning

        This feature is not yet stable.
    """
    raise NotImplementedError


class JsNull:
    """The type of the Python representation of the JavaScript null object"""

    def __new__(cls):
        return jsnull

    def __repr__(self):
        return "jsnull"

    def __bool__(self):
        return False

    typeof = "object"


#: The Python representation of the JavaScript null object.
jsnull: JsNull = object.__new__(JsNull)
from json import encoder

encoder._JSNULL = jsnull  # type:ignore[attr-defined]


__all__ = [
    "ConversionError",
    "InternalError",
    "JsArray",
    "JsAsyncGenerator",
    "JsAsyncIterable",
    "JsAsyncIterator",
    "JsBuffer",
    "JsCallableDoubleProxy",
    "JsDoubleProxy",
    "JsException",
    "JsFetchResponse",
    "JsGenerator",
    "JsIterable",
    "JsIterator",
    "JsMap",
    "JsMutableMap",
    "JsPromise",
    "JsProxy",
    "JsDomElement",
    "JsCallable",
    "JsOnceCallable",
    "JsTypedArray",
    "JsWeakRef",
    "ToJsConverter",
    "run_sync",
    "can_run_sync",
    "create_once_callable",
    "create_proxy",
    "destroy_proxies",
    "to_js",
    "JsNull",
    "jsnull",
]

__name__ = _save_name
del _save_name
```
