## Supplementary software v0.2.1 for "Virtual control arms for paediatric myopia trials: external validation of axial-elongation models": _future_helper.py

```
def set_result(fut, val):
    if fut.done():
        return
    fut.set_result(val)


def set_exception(fut, val):
    if fut.done():
        return
    fut.set_exception(val)


def get_future_resolvers(fut):
    return (set_result.__get__(fut), set_exception.__get__(fut))
```
