## Supplementary software v0.2.1 for "Virtual control arms for paediatric myopia trials: external validation of axial-elongation models": _importhook.py

```
import sys
from collections.abc import Callable, Sequence
from importlib.abc import Loader, MetaPathFinder
from importlib.machinery import ModuleSpec
from importlib.util import spec_from_loader
from types import ModuleType
from typing import Any

from ._core_docs import JsProxy


class JsFinder(MetaPathFinder):
    def __init__(self) -> None:
        self.jsproxies: dict[str, Any] = {}
        self.hook: Callable[[JsProxy], None] = lambda _: None

    def find_spec(
        self,
        fullname: str,
        path: Sequence[bytes | str] | None,
        target: ModuleType | None = None,
    ) -> ModuleSpec | None:
        [parent, _, child] = fullname.rpartition(".")
        if parent:
            try:
                parent_module = sys.modules[parent]
            except KeyError:
                # Note: This will never happen when we're called from importlib,
                # but pytest hits this codepath. See
                # `test_importhook_called_from_pytest`.
                return None
            if not isinstance(parent_module, JsProxy):
                # Not one of us.
                return None
            try:
                jsproxy = getattr(parent_module, child)
            except AttributeError:
                raise ModuleNotFoundError(
                    f"No module named {fullname!r}", name=fullname
                ) from None
            if not isinstance(jsproxy, JsProxy):
                raise ModuleNotFoundError(
                    f"No module named {fullname!r}", name=fullname
                )
        else:
            try:
                jsproxy = self.jsproxies[fullname]
            except KeyError:
                return None
        loader = JsLoader(jsproxy)
        return spec_from_loader(fullname, loader, origin="javascript")

    def register_js_module(self, name: str, jsproxy: Any) -> None:
        """
        Registers ``jsproxy`` as a JavaScript module named ``name``. The module
        can then be imported from Python using the standard Python import
        system. If another module by the same name has already been imported,
        this won't have much effect unless you also delete the imported module
        from :py:data:`sys.modules`. This is called by the JavaScript API
        :js:func:`pyodide.registerJsModule`.

        Parameters
        ----------
        name :
            Name of js module

        jsproxy :
            JavaScript object backing the module
        """
        assert JsProxy is not None
        if not isinstance(name, str):
            raise TypeError(
                f"Argument 'name' must be a str, not {type(name).__name__!r}"
            )
        if not isinstance(jsproxy, JsProxy):
            raise TypeError(
                f"Argument 'jsproxy' must be a JsProxy, not {type(jsproxy).__name__!r}"
            )
        self.jsproxies[name] = jsproxy

    def unregister_js_module(self, name: str) -> None:
        """
        Unregisters a JavaScript module with given name that has been previously
        registered with :js:func:`pyodide.registerJsModule` or
        :py:func:`pyodide.ffi.register_js_module`. If a JavaScript module with that name
        does not already exist, will raise an error. If the module has already
        been imported, this won't have much effect unless you also delete the
        imported module from :py:data:`sys.modules`. This is called by the JavaScript
        API :js:func:`pyodide.unregisterJsModule`.

        Parameters
        ----------
        name :
            Name of the module to unregister
        """
        try:
            del self.jsproxies[name]
        except KeyError:
            raise ValueError(
                f"Cannot unregister {name!r}: no Javascript module with that name is registered"
            ) from None


class JsLoader(Loader):
    def __init__(self, jsproxy: Any) -> None:
        self.jsproxy = jsproxy

    def create_module(self, spec: ModuleSpec) -> Any:
        return self.jsproxy

    def exec_module(self, module: ModuleType) -> None:
        pass

    # used by importlib.util.spec_from_loader
    def is_package(self, fullname: str) -> bool:
        return True


jsfinder: JsFinder = JsFinder()
register_js_module = jsfinder.register_js_module
unregister_js_module = jsfinder.unregister_js_module


def register_js_finder() -> None:
    """A bootstrap function, called near the end of Pyodide initialization.

    It is called in ``loadPyodide`` in ``pyodide.js`` once ``_pyodide_core`` is ready
    to set up the js import mechanism.

        1. Put the right value into the global variable ``JsProxy`` so that
           ``JsFinder.find_spec`` can decide whether parent module is a Js module.
        2. Add ``jsfinder`` to metapath to allow js imports.

    This needs to be a function to allow the late import from ``_pyodide_core``.
    """
    for importer in sys.meta_path:
        if isinstance(importer, JsFinder):
            raise RuntimeError("JsFinder already registered")
    sys.meta_path.append(jsfinder)


STDLIBS = sys.stdlib_module_names | {"test"}
UNVENDORED_STDLIBS_AND_TEST: set[str] = set()


REPODATA_PACKAGES_IMPORT_TO_PACKAGE_NAME: dict[str, str] = {}

SEE_PACKAGE_LOADING = (
    "\nSee https://pyodide.org/en/stable/usage/loading-packages.html for more details."
)

YOU_CAN_INSTALL_IT_BY = """
You can install it by calling:
  await micropip.install("{package_name}") in Python, or
  await pyodide.loadPackage("{package_name}") in JavaScript\
"""

PYODIDE_ADDED_NOTE = "_PYODIDE_ADDED_NOTE"


def add_note_to_module_not_found_error(e: ModuleNotFoundError) -> None:
    if hasattr(e, PYODIDE_ADDED_NOTE):
        return
    import_name = e.name
    if not import_name:
        return
    package_name = REPODATA_PACKAGES_IMPORT_TO_PACKAGE_NAME.get(import_name, "")

    if not package_name and import_name not in STDLIBS:
        return

    if package_name in UNVENDORED_STDLIBS_AND_TEST:
        msg = "The module '{package_name}' is unvendored from the Python standard library in the Pyodide distribution."
        msg += YOU_CAN_INSTALL_IT_BY
    elif import_name in STDLIBS:
        msg = (
            "The module '{import_name}' is removed from the Python standard library in the"
            " Pyodide distribution due to browser limitations."
        )
    else:
        msg = "The module '{package_name}' is included in the Pyodide distribution, but it is not installed."
        msg += YOU_CAN_INSTALL_IT_BY

    msg += SEE_PACKAGE_LOADING
    e.add_note(msg.format(import_name=import_name, package_name=package_name))
    setattr(e, PYODIDE_ADDED_NOTE, True)


def register_module_not_found_hook(packages: Any, unvendored: Any) -> None:
    """
    A function that adds UnvendoredStdlibFinder to the end of sys.meta_path.

    Note that this finder must be placed in the end of meta_paths
    in order to prevent any unexpected side effects.
    """
    global REPODATA_PACKAGES_IMPORT_TO_PACKAGE_NAME  # noqa: PLW0603
    global UNVENDORED_STDLIBS_AND_TEST  # noqa: PLW0603
    REPODATA_PACKAGES_IMPORT_TO_PACKAGE_NAME = packages.to_py()
    UNVENDORED_STDLIBS_AND_TEST = set(unvendored.to_py())
```
