## Supplementary software v0.2.1 for "Virtual control arms for paediatric myopia trials: external validation of axial-elongation models": docs_argspec.py

```
from collections.abc import Callable
from typing import TypeVar

T = TypeVar("T")


def docs_argspec(argspec: str) -> Callable[[T], T]:
    """Override the argspec of the function in the documentation.

    This is defined as a no-op here, but is overridden when building the docs.

    It is not easy to satisfy mypy so frequently we have to put something like
    *args: Any, **kwargs: Any as the type for the method itself. This makes the
    docs look bad because they ignore the overloads. This allows us to satisfy
    mypy but also render something better in the docs. See implementation in
    docs/conf.py.
    """

    def dec(func):
        return func

    return dec


import builtins

# Evil method to override docs_argspec when building docs
globals()["docs_argspec"] = getattr(builtins, "--docs_argspec--", docs_argspec)

__all__ = ["docs_argspec"]
```
