## Supplementary software v0.2.1 for "Virtual control arms for paediatric myopia trials: external validation of axial-elongation models": docstring.py

```
from textwrap import dedent


def dedent_docstring(docstring):
    """This removes initial spaces from the lines of the docstring.

    After the first line of the docstring, all other lines will include some
    spaces. This removes them.

    Examples
    --------
    >>> from _pyodide.docstring import dedent_docstring
    >>> dedent_docstring(dedent_docstring.__doc__).split("\\n")[2]
    'After the first line of the docstring, all other lines will include some'
    """
    first_newline = docstring.find("\n")
    if first_newline == -1:
        return docstring
    docstring = docstring[:first_newline] + dedent(docstring[first_newline:])
    return docstring


def get_cmeth_docstring(func):
    """Get the value to use for the PyMethodDef.ml_doc attribute for a builtin
    function. This is used in docstring.c.

    The ml_doc should start with a signature which cannot have any type
    annotations. The signature must end with the exact characters ")\n--\n\n".
    For example: "funcname(arg1, arg2)\n--\n\n"

    See:
    https://github.com/python/cpython/blob/v3.8.2/Objects/typeobject.c#L84

    Examples
    --------
    >>> from _pyodide.docstring import get_cmeth_docstring
    >>> get_cmeth_docstring(sum)[:80]
    "sum(iterable, /, start=0)\\n--\\n\\nReturn the sum of a 'start' value (default: 0) plu"
    """
    from inspect import _empty, signature

    sig = signature(func)
    # remove param and return annotations and
    for param in sig.parameters.values():
        param._annotation = _empty  # type: ignore[attr-defined]
    sig._return_annotation = _empty  # type: ignore[attr-defined]

    docstring = dedent_docstring(func.__doc__) if func.__doc__ is not None else ""

    return func.__name__ + str(sig) + "\n--\n\n" + docstring
```
