## Supplementary software v0.2.1 for "Virtual control arms for paediatric myopia trials: external validation of axial-elongation models": jsbind.py

```
from inspect import (
    Parameter,
    getattr_static,
    isclass,
    iscoroutinefunction,
    ismethod,
    signature,
)
from types import GenericAlias
from typing import (  # type:ignore[attr-defined]
    Any,
    _AnnotatedAlias,
    _GenericAlias,
    _UnionGenericAlias,
    get_type_hints,
)

from _pyodide_core import (
    Js2PyConverter,
    JsFuncSignature,
    Py2JsConverter,
    create_promise_converter,
    js2py_as_py_json,
    js2py_deep,
    js2py_default,
    js2py_default_call_result,
    py2js_as_js_json,
    py2js_deep,
    py2js_default,
)


class Py2JsConverterMeta(type):
    def __new__(metaclass, name, bases, namespace):
        result = namespace.get("converter", py2js_default).copy()
        pc1 = namespace["pre_convert"]
        pc2 = getattr(result, "pre_convert", None)
        if pc1 and pc2:

            def pcfinal(o):
                return pc2(pc1(o))
        else:
            pcfinal = pc1 or pc2  # type:ignore[assignment]
        result.pre_convert = pcfinal
        return result


class Js2PyConverterMeta(type):
    def __new__(metaclass, name, bases, namespace):
        result = namespace.get("converter", js2py_default).copy()
        pc1 = namespace["post_convert"]
        pc2 = getattr(result, "post_convert", None)
        if pc1 and pc2:

            def pcfinal(o):
                return pc1(pc2(o))
        else:
            pcfinal = pc1 or pc2  # type:ignore[assignment]
        result.post_convert = pcfinal
        return result


def js2py_bind(x):
    class Converter(metaclass=Js2PyConverterMeta):
        @staticmethod
        def post_convert(obj):
            return obj.bind_sig(x)

    return Converter


class Json:
    py2js = py2js_as_js_json
    js2py = js2py_as_py_json


class Deep:
    js2py = js2py_deep
    py2js = py2js_deep


class Default:
    pass


class BindClass:
    pass


class TypeConverter:
    def unpack_generic_alias(self, x: _GenericAlias) -> Any:
        if isinstance(x, _UnionGenericAlias):
            if len(x.__args__) != 2:
                return None
            e0 = x.__args__[0]
            e1 = x.__args__[1]
            e0isNone = e0 == type(None)  # noqa: E721
            e1isNone = e1 == type(None)  # noqa: E721
            if (not e0isNone) and (not e1isNone):
                return None
            if e0isNone:
                x = e1
            if e1isNone:
                x = e0
        if isinstance(x, GenericAlias) and x.__name__ in ["Future", "Awaitable"]:
            arg = x.__args__[0]
            return create_promise_converter(self.js2py_annotation(arg))
        if isinstance(x, _AnnotatedAlias):
            return x.__metadata__[0]
        return None

    def js2py_annotation(self, annotation: Any) -> "Js2PyConverter":
        if isinstance(annotation, (_GenericAlias, GenericAlias)):  # noqa: UP038
            annotation = self.unpack_generic_alias(annotation)
        if annotation is None:
            return None
        if isinstance(annotation, Js2PyConverter):
            return annotation
        res = getattr(annotation, "js2py", None)
        if res:
            return res

        if issubclass(annotation, BindClass):
            return js2py_bind(annotation)
        return None

    def py2js_annotation(self, annotation: Any) -> "Py2JsConverter":
        if isinstance(annotation, _GenericAlias):
            annotation = self.unpack_generic_alias(annotation)
        if annotation is None:
            return None
        if isinstance(annotation, Py2JsConverter):
            return annotation
        res = getattr(annotation, "py2js", None)
        if res:
            return res

        return None


type_converter = TypeConverter()


def get_attr_sig_prop(attr_sig):
    """Helper for get_attr_sig in case that the attribute we're looking up is a
    property with annotation.
    """
    # If the attribute is marked with BindClass, then we should attach bind it
    # to the resulting proxy.
    if isinstance(attr_sig, BindClass):
        return (False, attr_sig)
    # Otherwise, make it into a converter.
    if converter := type_converter.js2py_annotation(attr_sig):
        return (True, converter)
    return (False, None)


def get_attr_sig_method_helper(sig, attr):
    """Check if sig has a method named attr. If so, get the appropriate
    signature.

    Returns: None or a valid get_attr_sig return value.
    """
    res_attr = getattr_static(sig, attr, None)
    # If it isn't a static method, it has one too many arguments. Easiest way to
    # communicate this to func_to_sig is to use __get__ to bind an argument. We
    # have to do this manually because `sig` is a class not an instance.
    if res_attr and callable(res_attr):
        # The argument to __get__ doesn't matter.
        res_attr = res_attr.__get__(sig)
    if res_attr:
        return res_attr

    sig_getattr = getattr(sig, "__getattr__", None)
    if not sig_getattr:
        return None
    if not hasattr(sig_getattr, "_type_hints"):
        sig_getattr._type_hints = get_type_hints(sig_getattr)
    if not sig_getattr._type_hints:
        return None
    attr_sig = sig_getattr._type_hints.get("return")
    if not attr_sig:
        return None

    return attr_sig


def get_attr_sig_method(sig, attr):
    if not hasattr(sig, "_method_cache"):
        sig._method_cache = {}
    if res_attr := sig._method_cache.get(attr, None):
        return res_attr
    res = get_attr_sig_method_helper(sig, attr)
    sig._method_cache[attr] = res
    return res


def get_attr_sig(sig, attr):
    """Called from JsProxy_GetAttr when the proxy has a signature.

    Must return a pair:

        (False, sig) -- if the result is a JsProxy bind sig to it
        (True, converter) -- apply converter to the result
    """
    # Look up type hints and cache them if we haven't yet. We could use
    # `functools.cache` for this, but it seems to keep `sig` alive for longer
    # than necessary.
    # TODO: Make a cache decorator that uses a weakmap.
    if not hasattr(sig, "_type_hints"):
        sig._type_hints = get_type_hints(sig, include_extras=True)
    # See if there is an attribute type hint
    if prop_sig := sig._type_hints.get(attr, None):
        return get_attr_sig_prop(prop_sig)
    if res := get_attr_sig_method(sig, attr):
        return (False, res)
    return (False, None)


no_default = Parameter.empty


def func_to_sig(f):
    """Called from jsproxy_call.c when we're about to call a callable.

    Has to return an appropriate JsFuncSignature.
    """
    cache_name = "_js_sig"
    if getattr(f, "__qualname__", None) == "type":
        cls = f.__args__[0]
        cache = cls
    else:
        if isclass(f):
            cache = f.__call__
            f = f.__call__.__get__(f)
        else:
            cache = f
        if ismethod(cache):
            # We can't add extra attributes to a methodwrapper.
            cache = cache.__func__
            cache_name = "_js_meth_sig"
        cls = None
    if res := getattr(cache, cache_name, None):
        return res
    if cls:
        f = cls.__init__.__get__(cls)

    res = func_to_sig_inner(f, cls)
    setattr(cache, cache_name, res)
    return res


def func_to_sig_inner(f, cls):
    sig = signature(f)
    posparams = []
    posparams_defaults = []
    posparams_nmandatory = 0
    varpos = None
    kwparam_names = []
    kwparam_converters = []
    kwparam_defaults = []
    varkwd = None
    types = get_type_hints(f, include_extras=True)
    should_construct = bool(cls)

    for p in sig.parameters.values():
        converter = (
            type_converter.py2js_annotation(types.get(p.name, None)) or py2js_default
        )
        match p.kind:
            case Parameter.POSITIONAL_ONLY:
                posparams.append(converter)
                if p.default == Parameter.empty:
                    posparams_nmandatory += 1
                else:
                    posparams_defaults.append(p.default)
            case Parameter.POSITIONAL_OR_KEYWORD:
                raise RuntimeError("Don't currently handle POS_OR_KWD args")
            case Parameter.KEYWORD_ONLY:
                kwparam_names.append(p.name)
                kwparam_converters.append(converter)
                kwparam_defaults.append(p.default)
            case Parameter.VAR_POSITIONAL:
                varpos = converter
            case Parameter.VAR_KEYWORD:
                varkwd = converter
            case _:
                raise RuntimeError("Unreachable")
    if len(kwparam_names) > 64:
        # We use a bitflag to check which kwparams have been passed to fill in
        # defaults / raise type error.
        raise RuntimeError("Cannot handle function with more than 64 kwonly args")
    result = type_converter.js2py_annotation(types.get("return", cls))
    if iscoroutinefunction(f):
        if result is None:
            result = js2py_default
        result = create_promise_converter(result)
    elif result is None:
        result = js2py_default_call_result

    return JsFuncSignature(
        f,
        should_construct,
        posparams_nmandatory,
        tuple(posparams),
        tuple(posparams_defaults),
        varpos,
        tuple(kwparam_names),
        tuple(kwparam_converters),
        tuple(kwparam_defaults),
        varkwd,
        result,
    )


def _default_sig_stencil(*args, **kwargs):
    pass


default_signature = func_to_sig_inner(_default_sig_stencil, None)


def bind_class_sig(sig):
    """Called from JsProxy_bind_class.

    Just replace sig with type[sig]. This is consistent with what we'd get from
    a function return value: if a function returns a class then it should be typed:

    def f() -> type[A]:
        ...
    """
    return type[sig]
```
