## Supplementary software v0.2.1 for "Virtual control arms for paediatric myopia trials: external validation of axial-elongation models": __main__.py

```
# Important: don't add things to this module, as they will end up in the REPL's
# default globals.  Use _pyrepl.main instead.

if __name__ == "__main__":
    from .main import interactive_console as __pyrepl_interactive_console
    __pyrepl_interactive_console()
```
