## Supplementary software v0.2.1 for "Virtual control arms for paediatric myopia trials: external validation of axial-elongation models": _minimal_curses.py

```
"""Minimal '_curses' module, the low-level interface for curses module
which is not meant to be used directly.

Based on ctypes.  It's too incomplete to be really called '_curses', so
to use it, you have to import it and stick it in sys.modules['_curses']
manually.

Note that there is also a built-in module _minimal_curses which will
hide this one if compiled in.
"""

import ctypes
import ctypes.util


class error(Exception):
    pass


def _find_clib() -> str:
    trylibs = ["ncursesw", "ncurses", "curses"]

    for lib in trylibs:
        path = ctypes.util.find_library(lib)
        if path:
            return path
    raise ModuleNotFoundError("curses library not found", name="_pyrepl._minimal_curses")


_clibpath = _find_clib()
clib = ctypes.cdll.LoadLibrary(_clibpath)

clib.setupterm.argtypes = [ctypes.c_char_p, ctypes.c_int, ctypes.POINTER(ctypes.c_int)]
clib.setupterm.restype = ctypes.c_int

clib.tigetstr.argtypes = [ctypes.c_char_p]
clib.tigetstr.restype = ctypes.c_ssize_t

clib.tparm.argtypes = [ctypes.c_char_p] + 9 * [ctypes.c_int]  # type: ignore[operator]
clib.tparm.restype = ctypes.c_char_p

OK = 0
ERR = -1

# ____________________________________________________________


def setupterm(termstr, fd):
    err = ctypes.c_int(0)
    result = clib.setupterm(termstr, fd, ctypes.byref(err))
    if result == ERR:
        raise error("setupterm() failed (err=%d)" % err.value)


def tigetstr(cap):
    if not isinstance(cap, bytes):
        cap = cap.encode("ascii")
    result = clib.tigetstr(cap)
    if result == ERR:
        return None
    return ctypes.cast(result, ctypes.c_char_p).value


def tparm(str, i1=0, i2=0, i3=0, i4=0, i5=0, i6=0, i7=0, i8=0, i9=0):
    result = clib.tparm(str, i1, i2, i3, i4, i5, i6, i7, i8, i9)
    if result is None:
        raise error("tparm() returned NULL")
    return result
```
