## Supplementary software v0.2.1 for "Virtual control arms for paediatric myopia trials: external validation of axial-elongation models": _threading_handler.py

```
from __future__ import annotations

from dataclasses import dataclass, field
import traceback


TYPE_CHECKING = False
if TYPE_CHECKING:
    from threading import Thread
    from types import TracebackType
    from typing import Protocol

    class ExceptHookArgs(Protocol):
        @property
        def exc_type(self) -> type[BaseException]: ...
        @property
        def exc_value(self) -> BaseException | None: ...
        @property
        def exc_traceback(self) -> TracebackType | None: ...
        @property
        def thread(self) -> Thread | None: ...

    class ShowExceptions(Protocol):
        def __call__(self) -> int: ...
        def add(self, s: str) -> None: ...

    from .reader import Reader


def install_threading_hook(reader: Reader) -> None:
    import threading

    @dataclass
    class ExceptHookHandler:
        lock: threading.Lock = field(default_factory=threading.Lock)
        messages: list[str] = field(default_factory=list)

        def show(self) -> int:
            count = 0
            with self.lock:
                if not self.messages:
                    return 0
                reader.restore()
                for tb in self.messages:
                    count += 1
                    if tb:
                        print(tb)
                self.messages.clear()
                reader.scheduled_commands.append("ctrl-c")
                reader.prepare()
            return count

        def add(self, s: str) -> None:
            with self.lock:
                self.messages.append(s)

        def exception(self, args: ExceptHookArgs) -> None:
            lines = traceback.format_exception(
                args.exc_type,
                args.exc_value,
                args.exc_traceback,
                colorize=reader.can_colorize,
            )  # type: ignore[call-overload]
            pre = f"\nException in {args.thread.name}:\n" if args.thread else "\n"
            tb = pre + "".join(lines)
            self.add(tb)

        def __call__(self) -> int:
            return self.show()


    handler = ExceptHookHandler()
    reader.threading_hook = handler
    threading.excepthook = handler.exception
```
