## Supplementary software v0.2.1 for "Virtual control arms for paediatric myopia trials: external validation of axial-elongation models": commands.py

```
#   Copyright 2000-2010 Michael Hudson-Doyle <micahel@gmail.com>
#                       Antonio Cuni
#                       Armin Rigo
#
#                        All Rights Reserved
#
#
# Permission to use, copy, modify, and distribute this software and
# its documentation for any purpose is hereby granted without fee,
# provided that the above copyright notice appear in all copies and
# that both that copyright notice and this permission notice appear in
# supporting documentation.
#
# THE AUTHOR MICHAEL HUDSON DISCLAIMS ALL WARRANTIES WITH REGARD TO
# THIS SOFTWARE, INCLUDING ALL IMPLIED WARRANTIES OF MERCHANTABILITY
# AND FITNESS, IN NO EVENT SHALL THE AUTHOR BE LIABLE FOR ANY SPECIAL,
# INDIRECT OR CONSEQUENTIAL DAMAGES OR ANY DAMAGES WHATSOEVER
# RESULTING FROM LOSS OF USE, DATA OR PROFITS, WHETHER IN AN ACTION OF
# CONTRACT, NEGLIGENCE OR OTHER TORTIOUS ACTION, ARISING OUT OF OR IN
# CONNECTION WITH THE USE OR PERFORMANCE OF THIS SOFTWARE.

from __future__ import annotations
import os

# Categories of actions:
#  killing
#  yanking
#  motion
#  editing
#  history
#  finishing
# [completion]


# types
if False:
    from .historical_reader import HistoricalReader


class Command:
    finish: bool = False
    kills_digit_arg: bool = True

    def __init__(
        self, reader: HistoricalReader, event_name: str, event: list[str]
    ) -> None:
        # Reader should really be "any reader" but there's too much usage of
        # HistoricalReader methods and fields in the code below for us to
        # refactor at the moment.

        self.reader = reader
        self.event = event
        self.event_name = event_name

    def do(self) -> None:
        pass


class KillCommand(Command):
    def kill_range(self, start: int, end: int) -> None:
        if start == end:
            return
        r = self.reader
        b = r.buffer
        text = b[start:end]
        del b[start:end]
        if is_kill(r.last_command):
            if start < r.pos:
                r.kill_ring[-1] = text + r.kill_ring[-1]
            else:
                r.kill_ring[-1] = r.kill_ring[-1] + text
        else:
            r.kill_ring.append(text)
        r.pos = start
        r.dirty = True


class YankCommand(Command):
    pass


class MotionCommand(Command):
    pass


class EditCommand(Command):
    pass


class FinishCommand(Command):
    finish = True
    pass


def is_kill(command: type[Command] | None) -> bool:
    return command is not None and issubclass(command, KillCommand)


def is_yank(command: type[Command] | None) -> bool:
    return command is not None and issubclass(command, YankCommand)


# etc


class digit_arg(Command):
    kills_digit_arg = False

    def do(self) -> None:
        r = self.reader
        c = self.event[-1]
        if c == "-":
            if r.arg is not None:
                r.arg = -r.arg
            else:
                r.arg = -1
        else:
            d = int(c)
            if r.arg is None:
                r.arg = d
            else:
                if r.arg < 0:
                    r.arg = 10 * r.arg - d
                else:
                    r.arg = 10 * r.arg + d
        r.dirty = True


class clear_screen(Command):
    def do(self) -> None:
        r = self.reader
        r.console.clear()
        r.dirty = True


class refresh(Command):
    def do(self) -> None:
        self.reader.dirty = True


class repaint(Command):
    def do(self) -> None:
        self.reader.dirty = True
        self.reader.console.repaint()


class kill_line(KillCommand):
    def do(self) -> None:
        r = self.reader
        b = r.buffer
        eol = r.eol()
        for c in b[r.pos : eol]:
            if not c.isspace():
                self.kill_range(r.pos, eol)
                return
        else:
            self.kill_range(r.pos, eol + 1)


class unix_line_discard(KillCommand):
    def do(self) -> None:
        r = self.reader
        self.kill_range(r.bol(), r.pos)


class unix_word_rubout(KillCommand):
    def do(self) -> None:
        r = self.reader
        for i in range(r.get_arg()):
            self.kill_range(r.bow(), r.pos)


class kill_word(KillCommand):
    def do(self) -> None:
        r = self.reader
        for i in range(r.get_arg()):
            self.kill_range(r.pos, r.eow())


class backward_kill_word(KillCommand):
    def do(self) -> None:
        r = self.reader
        for i in range(r.get_arg()):
            self.kill_range(r.bow(), r.pos)


class yank(YankCommand):
    def do(self) -> None:
        r = self.reader
        if not r.kill_ring:
            r.error("nothing to yank")
            return
        r.insert(r.kill_ring[-1])


class yank_pop(YankCommand):
    def do(self) -> None:
        r = self.reader
        b = r.buffer
        if not r.kill_ring:
            r.error("nothing to yank")
            return
        if not is_yank(r.last_command):
            r.error("previous command was not a yank")
            return
        repl = len(r.kill_ring[-1])
        r.kill_ring.insert(0, r.kill_ring.pop())
        t = r.kill_ring[-1]
        b[r.pos - repl : r.pos] = t
        r.pos = r.pos - repl + len(t)
        r.dirty = True


class interrupt(FinishCommand):
    def do(self) -> None:
        import signal

        self.reader.console.finish()
        self.reader.finish()
        os.kill(os.getpid(), signal.SIGINT)


class ctrl_c(Command):
    def do(self) -> None:
        self.reader.console.finish()
        self.reader.finish()
        raise KeyboardInterrupt


class suspend(Command):
    def do(self) -> None:
        import signal

        r = self.reader
        p = r.pos
        r.console.finish()
        os.kill(os.getpid(), signal.SIGSTOP)
        ## this should probably be done
        ## in a handler for SIGCONT?
        r.console.prepare()
        r.pos = p
        # r.posxy = 0, 0  # XXX this is invalid
        r.dirty = True
        r.console.screen = []


class up(MotionCommand):
    def do(self) -> None:
        r = self.reader
        for _ in range(r.get_arg()):
            x, y = r.pos2xy()
            new_y = y - 1

            if r.bol() == 0:
                if r.historyi > 0:
                    r.select_item(r.historyi - 1)
                    return
                r.pos = 0
                r.error("start of buffer")
                return

            if (
                x
                > (
                    new_x := r.max_column(new_y)
                )  # we're past the end of the previous line
                or x == r.max_column(y)
                and any(
                    not i.isspace() for i in r.buffer[r.bol() :]
                )  # move between eols
            ):
                x = new_x

            r.setpos_from_xy(x, new_y)


class down(MotionCommand):
    def do(self) -> None:
        r = self.reader
        b = r.buffer
        for _ in range(r.get_arg()):
            x, y = r.pos2xy()
            new_y = y + 1

            if r.eol() == len(b):
                if r.historyi < len(r.history):
                    r.select_item(r.historyi + 1)
                    r.pos = r.eol(0)
                    return
                r.pos = len(b)
                r.error("end of buffer")
                return

            if (
                x
                > (
                    new_x := r.max_column(new_y)
                )  # we're past the end of the previous line
                or x == r.max_column(y)
                and any(
                    not i.isspace() for i in r.buffer[r.bol() :]
                )  # move between eols
            ):
                x = new_x

            r.setpos_from_xy(x, new_y)


class left(MotionCommand):
    def do(self) -> None:
        r = self.reader
        for _ in range(r.get_arg()):
            p = r.pos - 1
            if p >= 0:
                r.pos = p
            else:
                self.reader.error("start of buffer")


class right(MotionCommand):
    def do(self) -> None:
        r = self.reader
        b = r.buffer
        for _ in range(r.get_arg()):
            p = r.pos + 1
            if p <= len(b):
                r.pos = p
            else:
                self.reader.error("end of buffer")


class beginning_of_line(MotionCommand):
    def do(self) -> None:
        self.reader.pos = self.reader.bol()


class end_of_line(MotionCommand):
    def do(self) -> None:
        self.reader.pos = self.reader.eol()


class home(MotionCommand):
    def do(self) -> None:
        self.reader.pos = 0


class end(MotionCommand):
    def do(self) -> None:
        self.reader.pos = len(self.reader.buffer)


class forward_word(MotionCommand):
    def do(self) -> None:
        r = self.reader
        for i in range(r.get_arg()):
            r.pos = r.eow()


class backward_word(MotionCommand):
    def do(self) -> None:
        r = self.reader
        for i in range(r.get_arg()):
            r.pos = r.bow()


class self_insert(EditCommand):
    def do(self) -> None:
        r = self.reader
        text = self.event * r.get_arg()
        r.insert(text)


class insert_nl(EditCommand):
    def do(self) -> None:
        r = self.reader
        r.insert("\n" * r.get_arg())


class transpose_characters(EditCommand):
    def do(self) -> None:
        r = self.reader
        b = r.buffer
        s = r.pos - 1
        if s < 0:
            r.error("cannot transpose at start of buffer")
        else:
            if s == len(b):
                s -= 1
            t = min(s + r.get_arg(), len(b) - 1)
            c = b[s]
            del b[s]
            b.insert(t, c)
            r.pos = t
            r.dirty = True


class backspace(EditCommand):
    def do(self) -> None:
        r = self.reader
        b = r.buffer
        for i in range(r.get_arg()):
            if r.pos > 0:
                r.pos -= 1
                del b[r.pos]
                r.dirty = True
            else:
                self.reader.error("can't backspace at start")


class delete(EditCommand):
    def do(self) -> None:
        r = self.reader
        b = r.buffer
        if (
            r.pos == 0
            and len(b) == 0  # this is something of a hack
            and self.event[-1] == "\004"
        ):
            r.update_screen()
            r.console.finish()
            raise EOFError
        for i in range(r.get_arg()):
            if r.pos != len(b):
                del b[r.pos]
                r.dirty = True
            else:
                self.reader.error("end of buffer")


class accept(FinishCommand):
    def do(self) -> None:
        pass


class help(Command):
    def do(self) -> None:
        import _sitebuiltins

        with self.reader.suspend():
            self.reader.msg = _sitebuiltins._Helper()()  # type: ignore[assignment, call-arg]


class invalid_key(Command):
    def do(self) -> None:
        pending = self.reader.console.getpending()
        s = "".join(self.event) + pending.data
        self.reader.error("`%r' not bound" % s)


class invalid_command(Command):
    def do(self) -> None:
        s = self.event_name
        self.reader.error("command `%s' not known" % s)


class show_history(Command):
    def do(self) -> None:
        from .pager import get_pager
        from site import gethistoryfile  # type: ignore[attr-defined]

        history = os.linesep.join(self.reader.history[:])
        self.reader.console.restore()
        pager = get_pager()
        pager(history, gethistoryfile())
        self.reader.console.prepare()

        # We need to copy over the state so that it's consistent between
        # console and reader, and console does not overwrite/append stuff
        self.reader.console.screen = self.reader.screen.copy()
        self.reader.console.posxy = self.reader.cxy


class paste_mode(Command):

    def do(self) -> None:
        self.reader.paste_mode = not self.reader.paste_mode
        self.reader.dirty = True


class enable_bracketed_paste(Command):
    def do(self) -> None:
        self.reader.paste_mode = True
        self.reader.in_bracketed_paste = True

class disable_bracketed_paste(Command):
    def do(self) -> None:
        self.reader.paste_mode = False
        self.reader.in_bracketed_paste = False
        self.reader.dirty = True
```
