## Supplementary software v0.2.1 for "Virtual control arms for paediatric myopia trials: external validation of axial-elongation models": completing_reader.py

```
#   Copyright 2000-2010 Michael Hudson-Doyle <micahel@gmail.com>
#                       Antonio Cuni
#
#                        All Rights Reserved
#
#
# Permission to use, copy, modify, and distribute this software and
# its documentation for any purpose is hereby granted without fee,
# provided that the above copyright notice appear in all copies and
# that both that copyright notice and this permission notice appear in
# supporting documentation.
#
# THE AUTHOR MICHAEL HUDSON DISCLAIMS ALL WARRANTIES WITH REGARD TO
# THIS SOFTWARE, INCLUDING ALL IMPLIED WARRANTIES OF MERCHANTABILITY
# AND FITNESS, IN NO EVENT SHALL THE AUTHOR BE LIABLE FOR ANY SPECIAL,
# INDIRECT OR CONSEQUENTIAL DAMAGES OR ANY DAMAGES WHATSOEVER
# RESULTING FROM LOSS OF USE, DATA OR PROFITS, WHETHER IN AN ACTION OF
# CONTRACT, NEGLIGENCE OR OTHER TORTIOUS ACTION, ARISING OUT OF OR IN
# CONNECTION WITH THE USE OR PERFORMANCE OF THIS SOFTWARE.

from __future__ import annotations

from dataclasses import dataclass, field

import re
from . import commands, console, reader
from .reader import Reader


# types
Command = commands.Command
if False:
    from .types import KeySpec, CommandName


def prefix(wordlist: list[str], j: int = 0) -> str:
    d = {}
    i = j
    try:
        while 1:
            for word in wordlist:
                d[word[i]] = 1
            if len(d) > 1:
                return wordlist[0][j:i]
            i += 1
            d = {}
    except IndexError:
        return wordlist[0][j:i]
    return ""


STRIPCOLOR_REGEX = re.compile(r"\x1B\[([0-9]{1,3}(;[0-9]{1,2})?)?[m|K]")

def stripcolor(s: str) -> str:
    return STRIPCOLOR_REGEX.sub('', s)


def real_len(s: str) -> int:
    return len(stripcolor(s))


def left_align(s: str, maxlen: int) -> str:
    stripped = stripcolor(s)
    if len(stripped) > maxlen:
        # too bad, we remove the color
        return stripped[:maxlen]
    padding = maxlen - len(stripped)
    return s + ' '*padding


def build_menu(
        cons: console.Console,
        wordlist: list[str],
        start: int,
        use_brackets: bool,
        sort_in_column: bool,
) -> tuple[list[str], int]:
    if use_brackets:
        item = "[ %s ]"
        padding = 4
    else:
        item = "%s  "
        padding = 2
    maxlen = min(max(map(real_len, wordlist)), cons.width - padding)
    cols = int(cons.width / (maxlen + padding))
    rows = int((len(wordlist) - 1)/cols + 1)

    if sort_in_column:
        # sort_in_column=False (default)     sort_in_column=True
        #          A B C                       A D G
        #          D E F                       B E
        #          G                           C F
        #
        # "fill" the table with empty words, so we always have the same amout
        # of rows for each column
        missing = cols*rows - len(wordlist)
        wordlist = wordlist + ['']*missing
        indexes = [(i % cols) * rows + i // cols for i in range(len(wordlist))]
        wordlist = [wordlist[i] for i in indexes]
    menu = []
    i = start
    for r in range(rows):
        row = []
        for col in range(cols):
            row.append(item % left_align(wordlist[i], maxlen))
            i += 1
            if i >= len(wordlist):
                break
        menu.append(''.join(row))
        if i >= len(wordlist):
            i = 0
            break
        if r + 5 > cons.height:
            menu.append("   %d more... " % (len(wordlist) - i))
            break
    return menu, i

# this gets somewhat user interface-y, and as a result the logic gets
# very convoluted.
#
#  To summarise the summary of the summary:- people are a problem.
#                  -- The Hitch-Hikers Guide to the Galaxy, Episode 12

#### Desired behaviour of the completions commands.
# the considerations are:
# (1) how many completions are possible
# (2) whether the last command was a completion
# (3) if we can assume that the completer is going to return the same set of
#     completions: this is controlled by the ``assume_immutable_completions``
#     variable on the reader, which is True by default to match the historical
#     behaviour of pyrepl, but e.g. False in the ReadlineAlikeReader to match
#     more closely readline's semantics (this is needed e.g. by
#     fancycompleter)
#
# if there's no possible completion, beep at the user and point this out.
# this is easy.
#
# if there's only one possible completion, stick it in.  if the last thing
# user did was a completion, point out that he isn't getting anywhere, but
# only if the ``assume_immutable_completions`` is True.
#
# now it gets complicated.
#
# for the first press of a completion key:
#  if there's a common prefix, stick it in.

#  irrespective of whether anything got stuck in, if the word is now
#  complete, show the "complete but not unique" message

#  if there's no common prefix and if the word is not now complete,
#  beep.

#        common prefix ->    yes          no
#        word complete \/
#            yes           "cbnu"      "cbnu"
#            no              -          beep

# for the second bang on the completion key
#  there will necessarily be no common prefix
#  show a menu of the choices.

# for subsequent bangs, rotate the menu around (if there are sufficient
# choices).


class complete(commands.Command):
    def do(self) -> None:
        r: CompletingReader
        r = self.reader  # type: ignore[assignment]
        last_is_completer = r.last_command_is(self.__class__)
        immutable_completions = r.assume_immutable_completions
        completions_unchangable = last_is_completer and immutable_completions
        stem = r.get_stem()
        if not completions_unchangable:
            r.cmpltn_menu_choices = r.get_completions(stem)

        completions = r.cmpltn_menu_choices
        if not completions:
            r.error("no matches")
        elif len(completions) == 1:
            if completions_unchangable and len(completions[0]) == len(stem):
                r.msg = "[ sole completion ]"
                r.dirty = True
            r.insert(completions[0][len(stem):])
        else:
            p = prefix(completions, len(stem))
            if p:
                r.insert(p)
            if last_is_completer:
                r.cmpltn_menu_visible = True
                r.cmpltn_message_visible = False
                r.cmpltn_menu, r.cmpltn_menu_end = build_menu(
                    r.console, completions, r.cmpltn_menu_end,
                    r.use_brackets, r.sort_in_column)
                r.dirty = True
            elif not r.cmpltn_menu_visible:
                r.cmpltn_message_visible = True
                if stem + p in completions:
                    r.msg = "[ complete but not unique ]"
                    r.dirty = True
                else:
                    r.msg = "[ not unique ]"
                    r.dirty = True


class self_insert(commands.self_insert):
    def do(self) -> None:
        r: CompletingReader
        r = self.reader  # type: ignore[assignment]

        commands.self_insert.do(self)
        if r.cmpltn_menu_visible:
            stem = r.get_stem()
            if len(stem) < 1:
                r.cmpltn_reset()
            else:
                completions = [w for w in r.cmpltn_menu_choices
                               if w.startswith(stem)]
                if completions:
                    r.cmpltn_menu, r.cmpltn_menu_end = build_menu(
                        r.console, completions, 0,
                        r.use_brackets, r.sort_in_column)
                else:
                    r.cmpltn_reset()


@dataclass
class CompletingReader(Reader):
    """Adds completion support"""

    ### Class variables
    # see the comment for the complete command
    assume_immutable_completions = True
    use_brackets = True  # display completions inside []
    sort_in_column = False

    ### Instance variables
    cmpltn_menu: list[str] = field(init=False)
    cmpltn_menu_visible: bool = field(init=False)
    cmpltn_message_visible: bool = field(init=False)
    cmpltn_menu_end: int = field(init=False)
    cmpltn_menu_choices: list[str] = field(init=False)

    def __post_init__(self) -> None:
        super().__post_init__()
        self.cmpltn_reset()
        for c in (complete, self_insert):
            self.commands[c.__name__] = c
            self.commands[c.__name__.replace('_', '-')] = c

    def collect_keymap(self) -> tuple[tuple[KeySpec, CommandName], ...]:
        return super().collect_keymap() + (
            (r'\t', 'complete'),)

    def after_command(self, cmd: Command) -> None:
        super().after_command(cmd)
        if not isinstance(cmd, (complete, self_insert)):
            self.cmpltn_reset()

    def calc_screen(self) -> list[str]:
        screen = super().calc_screen()
        if self.cmpltn_menu_visible:
            # We display the completions menu below the current prompt
            ly = self.lxy[1] + 1
            screen[ly:ly] = self.cmpltn_menu
            # If we're not in the middle of multiline edit, don't append to screeninfo
            # since that screws up the position calculation in pos2xy function.
            # This is a hack to prevent the cursor jumping
            # into the completions menu when pressing left or down arrow.
            if self.pos != len(self.buffer):
                self.screeninfo[ly:ly] = [(0, [])]*len(self.cmpltn_menu)
        return screen

    def finish(self) -> None:
        super().finish()
        self.cmpltn_reset()

    def cmpltn_reset(self) -> None:
        self.cmpltn_menu = []
        self.cmpltn_menu_visible = False
        self.cmpltn_message_visible = False
        self.cmpltn_menu_end = 0
        self.cmpltn_menu_choices = []

    def get_stem(self) -> str:
        st = self.syntax_table
        SW = reader.SYNTAX_WORD
        b = self.buffer
        p = self.pos - 1
        while p >= 0 and st.get(b[p], SW) == SW:
            p -= 1
        return ''.join(b[p+1:self.pos])

    def get_completions(self, stem: str) -> list[str]:
        return []
```
