## Supplementary software v0.2.1 for "Virtual control arms for paediatric myopia trials: external validation of axial-elongation models": console.py

```
#   Copyright 2000-2004 Michael Hudson-Doyle <micahel@gmail.com>
#
#                        All Rights Reserved
#
#
# Permission to use, copy, modify, and distribute this software and
# its documentation for any purpose is hereby granted without fee,
# provided that the above copyright notice appear in all copies and
# that both that copyright notice and this permission notice appear in
# supporting documentation.
#
# THE AUTHOR MICHAEL HUDSON DISCLAIMS ALL WARRANTIES WITH REGARD TO
# THIS SOFTWARE, INCLUDING ALL IMPLIED WARRANTIES OF MERCHANTABILITY
# AND FITNESS, IN NO EVENT SHALL THE AUTHOR BE LIABLE FOR ANY SPECIAL,
# INDIRECT OR CONSEQUENTIAL DAMAGES OR ANY DAMAGES WHATSOEVER
# RESULTING FROM LOSS OF USE, DATA OR PROFITS, WHETHER IN AN ACTION OF
# CONTRACT, NEGLIGENCE OR OTHER TORTIOUS ACTION, ARISING OUT OF OR IN
# CONNECTION WITH THE USE OR PERFORMANCE OF THIS SOFTWARE.

from __future__ import annotations

import _colorize  # type: ignore[import-not-found]

from abc import ABC, abstractmethod
import ast
import code
from dataclasses import dataclass, field
import os.path
import sys


TYPE_CHECKING = False

if TYPE_CHECKING:
    from typing import IO
    from typing import Callable


@dataclass
class Event:
    evt: str
    data: str
    raw: bytes = b""


@dataclass
class Console(ABC):
    posxy: tuple[int, int]
    screen: list[str] = field(default_factory=list)
    height: int = 25
    width: int = 80

    def __init__(
        self,
        f_in: IO[bytes] | int = 0,
        f_out: IO[bytes] | int = 1,
        term: str = "",
        encoding: str = "",
    ):
        self.encoding = encoding or sys.getdefaultencoding()

        if isinstance(f_in, int):
            self.input_fd = f_in
        else:
            self.input_fd = f_in.fileno()

        if isinstance(f_out, int):
            self.output_fd = f_out
        else:
            self.output_fd = f_out.fileno()

    @abstractmethod
    def refresh(self, screen: list[str], xy: tuple[int, int]) -> None: ...

    @abstractmethod
    def prepare(self) -> None: ...

    @abstractmethod
    def restore(self) -> None: ...

    @abstractmethod
    def move_cursor(self, x: int, y: int) -> None: ...

    @abstractmethod
    def set_cursor_vis(self, visible: bool) -> None: ...

    @abstractmethod
    def getheightwidth(self) -> tuple[int, int]:
        """Return (height, width) where height and width are the height
        and width of the terminal window in characters."""
        ...

    @abstractmethod
    def get_event(self, block: bool = True) -> Event | None:
        """Return an Event instance.  Returns None if |block| is false
        and there is no event pending, otherwise waits for the
        completion of an event."""
        ...

    @abstractmethod
    def push_char(self, char: int | bytes) -> None:
        """
        Push a character to the console event queue.
        """
        ...

    @abstractmethod
    def beep(self) -> None: ...

    @abstractmethod
    def clear(self) -> None:
        """Wipe the screen"""
        ...

    @abstractmethod
    def finish(self) -> None:
        """Move the cursor to the end of the display and otherwise get
        ready for end.  XXX could be merged with restore?  Hmm."""
        ...

    @abstractmethod
    def flushoutput(self) -> None:
        """Flush all output to the screen (assuming there's some
        buffering going on somewhere)."""
        ...

    @abstractmethod
    def forgetinput(self) -> None:
        """Forget all pending, but not yet processed input."""
        ...

    @abstractmethod
    def getpending(self) -> Event:
        """Return the characters that have been typed but not yet
        processed."""
        ...

    @abstractmethod
    def wait(self, timeout: float | None) -> bool:
        """Wait for an event. The return value is True if an event is
        available, False if the timeout has been reached. If timeout is
        None, wait forever. The timeout is in milliseconds."""
        ...

    @property
    def input_hook(self) -> Callable[[], int] | None:
        """Returns the current input hook."""
        ...

    @abstractmethod
    def repaint(self) -> None: ...


class InteractiveColoredConsole(code.InteractiveConsole):
    def __init__(
        self,
        locals: dict[str, object] | None = None,
        filename: str = "<console>",
        *,
        local_exit: bool = False,
    ) -> None:
        super().__init__(locals=locals, filename=filename, local_exit=local_exit)  # type: ignore[call-arg]
        self.can_colorize = _colorize.can_colorize()

    def showsyntaxerror(self, filename=None, **kwargs):
        super().showsyntaxerror(filename=filename, **kwargs)

    def _excepthook(self, typ, value, tb):
        import traceback
        lines = traceback.format_exception(
                typ, value, tb,
                colorize=self.can_colorize,
                limit=traceback.BUILTIN_EXCEPTION_LIMIT)
        self.write(''.join(lines))

    def runsource(self, source, filename="<input>", symbol="single"):
        try:
            tree = self.compile.compiler(
                source,
                filename,
                "exec",
                ast.PyCF_ONLY_AST,
                incomplete_input=False,
            )
        except (SyntaxError, OverflowError, ValueError):
            self.showsyntaxerror(filename, source=source)
            return False
        if tree.body:
            *_, last_stmt = tree.body
        for stmt in tree.body:
            wrapper = ast.Interactive if stmt is last_stmt else ast.Module
            the_symbol = symbol if stmt is last_stmt else "exec"
            item = wrapper([stmt])
            try:
                code = self.compile.compiler(item, filename, the_symbol)
            except SyntaxError as e:
                if e.args[0] == "'await' outside function":
                    python = os.path.basename(sys.executable)
                    e.add_note(
                        f"Try the asyncio REPL ({python} -m asyncio) to use"
                        f" top-level 'await' and run background asyncio tasks."
                    )
                self.showsyntaxerror(filename, source=source)
                return False
            except (OverflowError, ValueError):
                self.showsyntaxerror(filename, source=source)
                return False

            if code is None:
                return True

            self.runcode(code)
        return False
```
