## Supplementary software v0.2.1 for "Virtual control arms for paediatric myopia trials: external validation of axial-elongation models": curses.py

```
#   Copyright 2000-2010 Michael Hudson-Doyle <micahel@gmail.com>
#                       Armin Rigo
#
#                        All Rights Reserved
#
#
# Permission to use, copy, modify, and distribute this software and
# its documentation for any purpose is hereby granted without fee,
# provided that the above copyright notice appear in all copies and
# that both that copyright notice and this permission notice appear in
# supporting documentation.
#
# THE AUTHOR MICHAEL HUDSON DISCLAIMS ALL WARRANTIES WITH REGARD TO
# THIS SOFTWARE, INCLUDING ALL IMPLIED WARRANTIES OF MERCHANTABILITY
# AND FITNESS, IN NO EVENT SHALL THE AUTHOR BE LIABLE FOR ANY SPECIAL,
# INDIRECT OR CONSEQUENTIAL DAMAGES OR ANY DAMAGES WHATSOEVER
# RESULTING FROM LOSS OF USE, DATA OR PROFITS, WHETHER IN AN ACTION OF
# CONTRACT, NEGLIGENCE OR OTHER TORTIOUS ACTION, ARISING OUT OF OR IN
# CONNECTION WITH THE USE OR PERFORMANCE OF THIS SOFTWARE.


try:
    import _curses
except ImportError:
    try:
        import curses as _curses  # type: ignore[no-redef]
    except ImportError:
        from . import _minimal_curses as _curses  # type: ignore[no-redef]

setupterm = _curses.setupterm
tigetstr = _curses.tigetstr
tparm = _curses.tparm
error = _curses.error
```
