## Supplementary software v0.2.1 for "Virtual control arms for paediatric myopia trials: external validation of axial-elongation models": fancy_termios.py

```
#   Copyright 2000-2004 Michael Hudson-Doyle <micahel@gmail.com>
#
#                        All Rights Reserved
#
#
# Permission to use, copy, modify, and distribute this software and
# its documentation for any purpose is hereby granted without fee,
# provided that the above copyright notice appear in all copies and
# that both that copyright notice and this permission notice appear in
# supporting documentation.
#
# THE AUTHOR MICHAEL HUDSON DISCLAIMS ALL WARRANTIES WITH REGARD TO
# THIS SOFTWARE, INCLUDING ALL IMPLIED WARRANTIES OF MERCHANTABILITY
# AND FITNESS, IN NO EVENT SHALL THE AUTHOR BE LIABLE FOR ANY SPECIAL,
# INDIRECT OR CONSEQUENTIAL DAMAGES OR ANY DAMAGES WHATSOEVER
# RESULTING FROM LOSS OF USE, DATA OR PROFITS, WHETHER IN AN ACTION OF
# CONTRACT, NEGLIGENCE OR OTHER TORTIOUS ACTION, ARISING OUT OF OR IN
# CONNECTION WITH THE USE OR PERFORMANCE OF THIS SOFTWARE.

import termios


class TermState:
    def __init__(self, tuples):
        (
            self.iflag,
            self.oflag,
            self.cflag,
            self.lflag,
            self.ispeed,
            self.ospeed,
            self.cc,
        ) = tuples

    def as_list(self):
        return [
            self.iflag,
            self.oflag,
            self.cflag,
            self.lflag,
            self.ispeed,
            self.ospeed,
            # Always return a copy of the control characters list to ensure
            # there are not any additional references to self.cc
            self.cc[:],
        ]

    def copy(self):
        return self.__class__(self.as_list())


def tcgetattr(fd):
    return TermState(termios.tcgetattr(fd))


def tcsetattr(fd, when, attrs):
    termios.tcsetattr(fd, when, attrs.as_list())


class Term(TermState):
    TS__init__ = TermState.__init__

    def __init__(self, fd=0):
        self.TS__init__(termios.tcgetattr(fd))
        self.fd = fd
        self.stack = []

    def save(self):
        self.stack.append(self.as_list())

    def set(self, when=termios.TCSANOW):
        termios.tcsetattr(self.fd, when, self.as_list())

    def restore(self):
        self.TS__init__(self.stack.pop())
        self.set()
```
