## Supplementary software v0.2.1 for "Virtual control arms for paediatric myopia trials: external validation of axial-elongation models": historical_reader.py

```
#   Copyright 2000-2004 Michael Hudson-Doyle <micahel@gmail.com>
#
#                        All Rights Reserved
#
#
# Permission to use, copy, modify, and distribute this software and
# its documentation for any purpose is hereby granted without fee,
# provided that the above copyright notice appear in all copies and
# that both that copyright notice and this permission notice appear in
# supporting documentation.
#
# THE AUTHOR MICHAEL HUDSON DISCLAIMS ALL WARRANTIES WITH REGARD TO
# THIS SOFTWARE, INCLUDING ALL IMPLIED WARRANTIES OF MERCHANTABILITY
# AND FITNESS, IN NO EVENT SHALL THE AUTHOR BE LIABLE FOR ANY SPECIAL,
# INDIRECT OR CONSEQUENTIAL DAMAGES OR ANY DAMAGES WHATSOEVER
# RESULTING FROM LOSS OF USE, DATA OR PROFITS, WHETHER IN AN ACTION OF
# CONTRACT, NEGLIGENCE OR OTHER TORTIOUS ACTION, ARISING OUT OF OR IN
# CONNECTION WITH THE USE OR PERFORMANCE OF THIS SOFTWARE.

from __future__ import annotations

from contextlib import contextmanager
from dataclasses import dataclass, field

from . import commands, input
from .reader import Reader


if False:
    from .types import SimpleContextManager, KeySpec, CommandName


isearch_keymap: tuple[tuple[KeySpec, CommandName], ...] = tuple(
    [("\\%03o" % c, "isearch-end") for c in range(256) if chr(c) != "\\"]
    + [(c, "isearch-add-character") for c in map(chr, range(32, 127)) if c != "\\"]
    + [
        ("\\%03o" % c, "isearch-add-character")
        for c in range(256)
        if chr(c).isalpha() and chr(c) != "\\"
    ]
    + [
        ("\\\\", "self-insert"),
        (r"\C-r", "isearch-backwards"),
        (r"\C-s", "isearch-forwards"),
        (r"\C-c", "isearch-cancel"),
        (r"\C-g", "isearch-cancel"),
        (r"\<backspace>", "isearch-backspace"),
    ]
)

ISEARCH_DIRECTION_NONE = ""
ISEARCH_DIRECTION_BACKWARDS = "r"
ISEARCH_DIRECTION_FORWARDS = "f"


class next_history(commands.Command):
    def do(self) -> None:
        r = self.reader
        if r.historyi == len(r.history):
            r.error("end of history list")
            return
        r.select_item(r.historyi + 1)


class previous_history(commands.Command):
    def do(self) -> None:
        r = self.reader
        if r.historyi == 0:
            r.error("start of history list")
            return
        r.select_item(r.historyi - 1)


class history_search_backward(commands.Command):
    def do(self) -> None:
        r = self.reader
        r.search_next(forwards=False)


class history_search_forward(commands.Command):
    def do(self) -> None:
        r = self.reader
        r.search_next(forwards=True)


class restore_history(commands.Command):
    def do(self) -> None:
        r = self.reader
        if r.historyi != len(r.history):
            if r.get_unicode() != r.history[r.historyi]:
                r.buffer = list(r.history[r.historyi])
                r.pos = len(r.buffer)
                r.dirty = True


class first_history(commands.Command):
    def do(self) -> None:
        self.reader.select_item(0)


class last_history(commands.Command):
    def do(self) -> None:
        self.reader.select_item(len(self.reader.history))


class operate_and_get_next(commands.FinishCommand):
    def do(self) -> None:
        self.reader.next_history = self.reader.historyi + 1


class yank_arg(commands.Command):
    def do(self) -> None:
        r = self.reader
        if r.last_command is self.__class__:
            r.yank_arg_i += 1
        else:
            r.yank_arg_i = 0
        if r.historyi < r.yank_arg_i:
            r.error("beginning of history list")
            return
        a = r.get_arg(-1)
        # XXX how to split?
        words = r.get_item(r.historyi - r.yank_arg_i - 1).split()
        if a < -len(words) or a >= len(words):
            r.error("no such arg")
            return
        w = words[a]
        b = r.buffer
        if r.yank_arg_i > 0:
            o = len(r.yank_arg_yanked)
        else:
            o = 0
        b[r.pos - o : r.pos] = list(w)
        r.yank_arg_yanked = w
        r.pos += len(w) - o
        r.dirty = True


class forward_history_isearch(commands.Command):
    def do(self) -> None:
        r = self.reader
        r.isearch_direction = ISEARCH_DIRECTION_FORWARDS
        r.isearch_start = r.historyi, r.pos
        r.isearch_term = ""
        r.dirty = True
        r.push_input_trans(r.isearch_trans)


class reverse_history_isearch(commands.Command):
    def do(self) -> None:
        r = self.reader
        r.isearch_direction = ISEARCH_DIRECTION_BACKWARDS
        r.dirty = True
        r.isearch_term = ""
        r.push_input_trans(r.isearch_trans)
        r.isearch_start = r.historyi, r.pos


class isearch_cancel(commands.Command):
    def do(self) -> None:
        r = self.reader
        r.isearch_direction = ISEARCH_DIRECTION_NONE
        r.pop_input_trans()
        r.select_item(r.isearch_start[0])
        r.pos = r.isearch_start[1]
        r.dirty = True


class isearch_add_character(commands.Command):
    def do(self) -> None:
        r = self.reader
        b = r.buffer
        r.isearch_term += self.event[-1]
        r.dirty = True
        p = r.pos + len(r.isearch_term) - 1
        if b[p : p + 1] != [r.isearch_term[-1]]:
            r.isearch_next()


class isearch_backspace(commands.Command):
    def do(self) -> None:
        r = self.reader
        if len(r.isearch_term) > 0:
            r.isearch_term = r.isearch_term[:-1]
            r.dirty = True
        else:
            r.error("nothing to rubout")


class isearch_forwards(commands.Command):
    def do(self) -> None:
        r = self.reader
        r.isearch_direction = ISEARCH_DIRECTION_FORWARDS
        r.isearch_next()


class isearch_backwards(commands.Command):
    def do(self) -> None:
        r = self.reader
        r.isearch_direction = ISEARCH_DIRECTION_BACKWARDS
        r.isearch_next()


class isearch_end(commands.Command):
    def do(self) -> None:
        r = self.reader
        r.isearch_direction = ISEARCH_DIRECTION_NONE
        r.console.forgetinput()
        r.pop_input_trans()
        r.dirty = True


@dataclass
class HistoricalReader(Reader):
    """Adds history support (with incremental history searching) to the
    Reader class.
    """

    history: list[str] = field(default_factory=list)
    historyi: int = 0
    next_history: int | None = None
    transient_history: dict[int, str] = field(default_factory=dict)
    isearch_term: str = ""
    isearch_direction: str = ISEARCH_DIRECTION_NONE
    isearch_start: tuple[int, int] = field(init=False)
    isearch_trans: input.KeymapTranslator = field(init=False)
    yank_arg_i: int = 0
    yank_arg_yanked: str = ""

    def __post_init__(self) -> None:
        super().__post_init__()
        for c in [
            next_history,
            previous_history,
            restore_history,
            first_history,
            last_history,
            yank_arg,
            forward_history_isearch,
            reverse_history_isearch,
            isearch_end,
            isearch_add_character,
            isearch_cancel,
            isearch_add_character,
            isearch_backspace,
            isearch_forwards,
            isearch_backwards,
            operate_and_get_next,
            history_search_backward,
            history_search_forward,
        ]:
            self.commands[c.__name__] = c
            self.commands[c.__name__.replace("_", "-")] = c
        self.isearch_start = self.historyi, self.pos
        self.isearch_trans = input.KeymapTranslator(
            isearch_keymap, invalid_cls=isearch_end, character_cls=isearch_add_character
        )

    def collect_keymap(self) -> tuple[tuple[KeySpec, CommandName], ...]:
        return super().collect_keymap() + (
            (r"\C-n", "next-history"),
            (r"\C-p", "previous-history"),
            (r"\C-o", "operate-and-get-next"),
            (r"\C-r", "reverse-history-isearch"),
            (r"\C-s", "forward-history-isearch"),
            (r"\M-r", "restore-history"),
            (r"\M-.", "yank-arg"),
            (r"\<page down>", "history-search-forward"),
            (r"\x1b[6~", "history-search-forward"),
            (r"\<page up>", "history-search-backward"),
            (r"\x1b[5~", "history-search-backward"),
        )

    def select_item(self, i: int) -> None:
        self.transient_history[self.historyi] = self.get_unicode()
        buf = self.transient_history.get(i)
        if buf is None:
            buf = self.history[i].rstrip()
        self.buffer = list(buf)
        self.historyi = i
        self.pos = len(self.buffer)
        self.dirty = True
        self.last_refresh_cache.invalidated = True

    def get_item(self, i: int) -> str:
        if i != len(self.history):
            return self.transient_history.get(i, self.history[i])
        else:
            return self.transient_history.get(i, self.get_unicode())

    @contextmanager
    def suspend(self) -> SimpleContextManager:
        with super().suspend(), self.suspend_history():
            yield

    @contextmanager
    def suspend_history(self) -> SimpleContextManager:
        try:
            old_history = self.history[:]
            del self.history[:]
            yield
        finally:
            self.history[:] = old_history

    def prepare(self) -> None:
        super().prepare()
        try:
            self.transient_history = {}
            if self.next_history is not None and self.next_history < len(self.history):
                self.historyi = self.next_history
                self.buffer[:] = list(self.history[self.next_history])
                self.pos = len(self.buffer)
                self.transient_history[len(self.history)] = ""
            else:
                self.historyi = len(self.history)
            self.next_history = None
        except:
            self.restore()
            raise

    def get_prompt(self, lineno: int, cursor_on_line: bool) -> str:
        if cursor_on_line and self.isearch_direction != ISEARCH_DIRECTION_NONE:
            d = "rf"[self.isearch_direction == ISEARCH_DIRECTION_FORWARDS]
            return "(%s-search `%s') " % (d, self.isearch_term)
        else:
            return super().get_prompt(lineno, cursor_on_line)

    def search_next(self, *, forwards: bool) -> None:
        """Search history for the current line contents up to the cursor.

        Selects the first item found. If nothing is under the cursor, any next
        item in history is selected.
        """
        pos = self.pos
        s = self.get_unicode()
        history_index = self.historyi

        # In multiline contexts, we're only interested in the current line.
        nl_index = s.rfind('\n', 0, pos)
        prefix = s[nl_index + 1:pos]
        pos = len(prefix)

        match_prefix = len(prefix)
        len_item = 0
        if history_index < len(self.history):
            len_item = len(self.get_item(history_index))
        if len_item and pos == len_item:
            match_prefix = False
        elif not pos:
            match_prefix = False

        while 1:
            if forwards:
                out_of_bounds = history_index >= len(self.history) - 1
            else:
                out_of_bounds = history_index == 0
            if out_of_bounds:
                if forwards and not match_prefix:
                    self.pos = 0
                    self.buffer = []
                    self.dirty = True
                else:
                    self.error("not found")
                return

            history_index += 1 if forwards else -1
            s = self.get_item(history_index)

            if not match_prefix:
                self.select_item(history_index)
                return

            len_acc = 0
            for i, line in enumerate(s.splitlines(keepends=True)):
                if line.startswith(prefix):
                    self.select_item(history_index)
                    self.pos = pos + len_acc
                    return
                len_acc += len(line)

    def isearch_next(self) -> None:
        st = self.isearch_term
        p = self.pos
        i = self.historyi
        s = self.get_unicode()
        forwards = self.isearch_direction == ISEARCH_DIRECTION_FORWARDS
        while 1:
            if forwards:
                p = s.find(st, p + 1)
            else:
                p = s.rfind(st, 0, p + len(st) - 1)
            if p != -1:
                self.select_item(i)
                self.pos = p
                return
            elif (forwards and i >= len(self.history) - 1) or (not forwards and i == 0):
                self.error("not found")
                return
            else:
                if forwards:
                    i += 1
                    s = self.get_item(i)
                    p = -1
                else:
                    i -= 1
                    s = self.get_item(i)
                    p = len(s)

    def finish(self) -> None:
        super().finish()
        ret = self.get_unicode()
        for i, t in self.transient_history.items():
            if i < len(self.history) and i != self.historyi:
                self.history[i] = t
        if ret and should_auto_add_history:
            self.history.append(ret)


should_auto_add_history = True
```
