## Supplementary software v0.2.1 for "Virtual control arms for paediatric myopia trials: external validation of axial-elongation models": input.py

```
#   Copyright 2000-2004 Michael Hudson-Doyle <micahel@gmail.com>
#
#                        All Rights Reserved
#
#
# Permission to use, copy, modify, and distribute this software and
# its documentation for any purpose is hereby granted without fee,
# provided that the above copyright notice appear in all copies and
# that both that copyright notice and this permission notice appear in
# supporting documentation.
#
# THE AUTHOR MICHAEL HUDSON DISCLAIMS ALL WARRANTIES WITH REGARD TO
# THIS SOFTWARE, INCLUDING ALL IMPLIED WARRANTIES OF MERCHANTABILITY
# AND FITNESS, IN NO EVENT SHALL THE AUTHOR BE LIABLE FOR ANY SPECIAL,
# INDIRECT OR CONSEQUENTIAL DAMAGES OR ANY DAMAGES WHATSOEVER
# RESULTING FROM LOSS OF USE, DATA OR PROFITS, WHETHER IN AN ACTION OF
# CONTRACT, NEGLIGENCE OR OTHER TORTIOUS ACTION, ARISING OUT OF OR IN
# CONNECTION WITH THE USE OR PERFORMANCE OF THIS SOFTWARE.

# (naming modules after builtin functions is not such a hot idea...)

# an KeyTrans instance translates Event objects into Command objects

# hmm, at what level do we want [C-i] and [tab] to be equivalent?
# [meta-a] and [esc a]?  obviously, these are going to be equivalent
# for the UnixConsole, but should they be for PygameConsole?

# it would in any situation seem to be a bad idea to bind, say, [tab]
# and [C-i] to *different* things... but should binding one bind the
# other?

# executive, temporary decision: [tab] and [C-i] are distinct, but
# [meta-key] is identified with [esc key].  We demand that any console
# class does quite a lot towards emulating a unix terminal.

from __future__ import annotations

from abc import ABC, abstractmethod
import unicodedata
from collections import deque


# types
if False:
    from .types import EventTuple


class InputTranslator(ABC):
    @abstractmethod
    def push(self, evt: EventTuple) -> None:
        pass

    @abstractmethod
    def get(self) -> EventTuple | None:
        return None

    @abstractmethod
    def empty(self) -> bool:
        return True


class KeymapTranslator(InputTranslator):
    def __init__(self, keymap, verbose=False, invalid_cls=None, character_cls=None):
        self.verbose = verbose
        from .keymap import compile_keymap, parse_keys

        self.keymap = keymap
        self.invalid_cls = invalid_cls
        self.character_cls = character_cls
        d = {}
        for keyspec, command in keymap:
            keyseq = tuple(parse_keys(keyspec))
            d[keyseq] = command
        if self.verbose:
            print(d)
        self.k = self.ck = compile_keymap(d, ())
        self.results = deque()
        self.stack = []

    def push(self, evt):
        if self.verbose:
            print("pushed", evt.data, end="")
        key = evt.data
        d = self.k.get(key)
        if isinstance(d, dict):
            if self.verbose:
                print("transition")
            self.stack.append(key)
            self.k = d
        else:
            if d is None:
                if self.verbose:
                    print("invalid")
                if self.stack or len(key) > 1 or unicodedata.category(key) == "C":
                    self.results.append((self.invalid_cls, self.stack + [key]))
                else:
                    # small optimization:
                    self.k[key] = self.character_cls
                    self.results.append((self.character_cls, [key]))
            else:
                if self.verbose:
                    print("matched", d)
                self.results.append((d, self.stack + [key]))
            self.stack = []
            self.k = self.ck

    def get(self):
        if self.results:
            return self.results.popleft()
        else:
            return None

    def empty(self) -> bool:
        return not self.results
```
