## Supplementary software v0.2.1 for "Virtual control arms for paediatric myopia trials: external validation of axial-elongation models": keymap.py

```
#   Copyright 2000-2008 Michael Hudson-Doyle <micahel@gmail.com>
#                       Armin Rigo
#
#                        All Rights Reserved
#
#
# Permission to use, copy, modify, and distribute this software and
# its documentation for any purpose is hereby granted without fee,
# provided that the above copyright notice appear in all copies and
# that both that copyright notice and this permission notice appear in
# supporting documentation.
#
# THE AUTHOR MICHAEL HUDSON DISCLAIMS ALL WARRANTIES WITH REGARD TO
# THIS SOFTWARE, INCLUDING ALL IMPLIED WARRANTIES OF MERCHANTABILITY
# AND FITNESS, IN NO EVENT SHALL THE AUTHOR BE LIABLE FOR ANY SPECIAL,
# INDIRECT OR CONSEQUENTIAL DAMAGES OR ANY DAMAGES WHATSOEVER
# RESULTING FROM LOSS OF USE, DATA OR PROFITS, WHETHER IN AN ACTION OF
# CONTRACT, NEGLIGENCE OR OTHER TORTIOUS ACTION, ARISING OUT OF OR IN
# CONNECTION WITH THE USE OR PERFORMANCE OF THIS SOFTWARE.

"""
Keymap contains functions for parsing keyspecs and turning keyspecs into
appropriate sequences.

A keyspec is a string representing a sequence of key presses that can
be bound to a command. All characters other than the backslash represent
themselves. In the traditional manner, a backslash introduces an escape
sequence.

pyrepl uses its own keyspec format that is meant to be a strict superset of
readline's KEYSEQ format. This means that if a spec is found that readline
accepts that this doesn't, it should be logged as a bug. Note that this means
we're using the `\\C-o' style of readline's keyspec, not the `Control-o' sort.

The extension to readline is that the sequence \\<KEY> denotes the
sequence of characters produced by hitting KEY.

Examples:
`a'      - what you get when you hit the `a' key
`\\EOA'  - Escape - O - A (up, on my terminal)
`\\<UP>' - the up arrow key
`\\<up>' - ditto (keynames are case-insensitive)
`\\C-o', `\\c-o'  - control-o
`\\M-.'  - meta-period
`\\E.'   - ditto (that's how meta works for pyrepl)
`\\<tab>', `\\<TAB>', `\\t', `\\011', '\\x09', '\\X09', '\\C-i', '\\C-I'
   - all of these are the tab character.
"""

_escapes = {
    "\\": "\\",
    "'": "'",
    '"': '"',
    "a": "\a",
    "b": "\b",
    "e": "\033",
    "f": "\f",
    "n": "\n",
    "r": "\r",
    "t": "\t",
    "v": "\v",
}

_keynames = {
    "backspace": "backspace",
    "delete": "delete",
    "down": "down",
    "end": "end",
    "enter": "\r",
    "escape": "\033",
    "f1": "f1",
    "f2": "f2",
    "f3": "f3",
    "f4": "f4",
    "f5": "f5",
    "f6": "f6",
    "f7": "f7",
    "f8": "f8",
    "f9": "f9",
    "f10": "f10",
    "f11": "f11",
    "f12": "f12",
    "f13": "f13",
    "f14": "f14",
    "f15": "f15",
    "f16": "f16",
    "f17": "f17",
    "f18": "f18",
    "f19": "f19",
    "f20": "f20",
    "home": "home",
    "insert": "insert",
    "left": "left",
    "page down": "page down",
    "page up": "page up",
    "return": "\r",
    "right": "right",
    "space": " ",
    "tab": "\t",
    "up": "up",
}


class KeySpecError(Exception):
    pass


def parse_keys(keys: str) -> list[str]:
    """Parse keys in keyspec format to a sequence of keys."""
    s = 0
    r: list[str] = []
    while s < len(keys):
        k, s = _parse_single_key_sequence(keys, s)
        r.extend(k)
    return r


def _parse_single_key_sequence(key: str, s: int) -> tuple[list[str], int]:
    ctrl = 0
    meta = 0
    ret = ""
    while not ret and s < len(key):
        if key[s] == "\\":
            c = key[s + 1].lower()
            if c in _escapes:
                ret = _escapes[c]
                s += 2
            elif c == "c":
                if key[s + 2] != "-":
                    raise KeySpecError(
                        "\\C must be followed by `-' (char %d of %s)"
                        % (s + 2, repr(key))
                    )
                if ctrl:
                    raise KeySpecError(
                        "doubled \\C- (char %d of %s)" % (s + 1, repr(key))
                    )
                ctrl = 1
                s += 3
            elif c == "m":
                if key[s + 2] != "-":
                    raise KeySpecError(
                        "\\M must be followed by `-' (char %d of %s)"
                        % (s + 2, repr(key))
                    )
                if meta:
                    raise KeySpecError(
                        "doubled \\M- (char %d of %s)" % (s + 1, repr(key))
                    )
                meta = 1
                s += 3
            elif c.isdigit():
                n = key[s + 1 : s + 4]
                ret = chr(int(n, 8))
                s += 4
            elif c == "x":
                n = key[s + 2 : s + 4]
                ret = chr(int(n, 16))
                s += 4
            elif c == "<":
                t = key.find(">", s)
                if t == -1:
                    raise KeySpecError(
                        "unterminated \\< starting at char %d of %s"
                        % (s + 1, repr(key))
                    )
                ret = key[s + 2 : t].lower()
                if ret not in _keynames:
                    raise KeySpecError(
                        "unrecognised keyname `%s' at char %d of %s"
                        % (ret, s + 2, repr(key))
                    )
                ret = _keynames[ret]
                s = t + 1
            else:
                raise KeySpecError(
                    "unknown backslash escape %s at char %d of %s"
                    % (repr(c), s + 2, repr(key))
                )
        else:
            ret = key[s]
            s += 1
    if ctrl:
        if len(ret) == 1:
            ret = chr(ord(ret) & 0x1F)  # curses.ascii.ctrl()
        elif ret in {"left", "right"}:
            ret = f"ctrl {ret}"
        else:
            raise KeySpecError("\\C- followed by invalid key")

    result = [ret], s
    if meta:
        result[0].insert(0, "\033")
    return result


def compile_keymap(keymap, empty=b""):
    r = {}
    for key, value in keymap.items():
        if isinstance(key, bytes):
            first = key[:1]
        else:
            first = key[0]
        r.setdefault(first, {})[key[1:]] = value
    for key, value in r.items():
        if empty in value:
            if len(value) != 1:
                raise KeySpecError("key definitions for %s clash" % (value.values(),))
            else:
                r[key] = value[empty]
        else:
            r[key] = compile_keymap(value, empty)
    return r
```
