## Supplementary software v0.2.1 for "Virtual control arms for paediatric myopia trials: external validation of axial-elongation models": main.py

```
import errno
import os
import sys


CAN_USE_PYREPL: bool
FAIL_REASON: str
try:
    if sys.platform == "win32" and sys.getwindowsversion().build < 10586:
        raise RuntimeError("Windows 10 TH2 or later required")
    if not os.isatty(sys.stdin.fileno()):
        raise OSError(errno.ENOTTY, "tty required", "stdin")
    from .simple_interact import check
    if err := check():
        raise RuntimeError(err)
except Exception as e:
    CAN_USE_PYREPL = False
    FAIL_REASON = f"warning: can't use pyrepl: {e}"
else:
    CAN_USE_PYREPL = True
    FAIL_REASON = ""


def interactive_console(mainmodule=None, quiet=False, pythonstartup=False):
    if not CAN_USE_PYREPL:
        if not os.getenv('PYTHON_BASIC_REPL') and FAIL_REASON:
            from .trace import trace
            trace(FAIL_REASON)
            print(FAIL_REASON, file=sys.stderr)
        return sys._baserepl()

    if mainmodule:
        namespace = mainmodule.__dict__
    else:
        import __main__
        namespace = __main__.__dict__
        namespace.pop("__pyrepl_interactive_console", None)

    # sys._baserepl() above does this internally, we do it here
    startup_path = os.getenv("PYTHONSTARTUP")
    if pythonstartup and startup_path:
        sys.audit("cpython.run_startup", startup_path)

        import tokenize
        with tokenize.open(startup_path) as f:
            startup_code = compile(f.read(), startup_path, "exec")
            exec(startup_code, namespace)

    # set sys.{ps1,ps2} just before invoking the interactive interpreter. This
    # mimics what CPython does in pythonrun.c
    if not hasattr(sys, "ps1"):
        sys.ps1 = ">>> "
    if not hasattr(sys, "ps2"):
        sys.ps2 = "... "

    from .console import InteractiveColoredConsole
    from .simple_interact import run_multiline_interactive_console
    console = InteractiveColoredConsole(namespace, filename="<stdin>")
    run_multiline_interactive_console(console)
```
