## Supplementary software v0.2.1 for "Virtual control arms for paediatric myopia trials: external validation of axial-elongation models": mypy.ini

```
# Config file for running mypy on _pyrepl.
# Run mypy by invoking `mypy --config-file Lib/_pyrepl/mypy.ini`
# on the command-line from the repo root

[mypy]
files = Lib/_pyrepl
explicit_package_bases = True
python_version = 3.12
platform = linux
pretty = True

# Enable most stricter settings
enable_error_code = ignore-without-code,redundant-expr
strict = True

# Various stricter settings that we can't yet enable
# Try to enable these in the following order:
disallow_untyped_calls = False
disallow_untyped_defs = False
check_untyped_defs = False

# Various internal modules that typeshed deliberately doesn't have stubs for:
[mypy-_abc.*,_opcode.*,_overlapped.*,_testcapi.*,_testinternalcapi.*,test.*]
ignore_missing_imports = True
```
