## Supplementary software v0.2.1 for "Virtual control arms for paediatric myopia trials: external validation of axial-elongation models": pager.py

```
from __future__ import annotations

import io
import os
import re
import sys


# types
if False:
    from typing import Protocol
    class Pager(Protocol):
        def __call__(self, text: str, title: str = "") -> None:
            ...


def get_pager() -> Pager:
    """Decide what method to use for paging through text."""
    if not hasattr(sys.stdin, "isatty"):
        return plain_pager
    if not hasattr(sys.stdout, "isatty"):
        return plain_pager
    if not sys.stdin.isatty() or not sys.stdout.isatty():
        return plain_pager
    if sys.platform == "emscripten":
        return plain_pager
    use_pager = os.environ.get('MANPAGER') or os.environ.get('PAGER')
    if use_pager:
        if sys.platform == 'win32': # pipes completely broken in Windows
            return lambda text, title='': tempfile_pager(plain(text), use_pager)
        elif os.environ.get('TERM') in ('dumb', 'emacs'):
            return lambda text, title='': pipe_pager(plain(text), use_pager, title)
        else:
            return lambda text, title='': pipe_pager(text, use_pager, title)
    if os.environ.get('TERM') in ('dumb', 'emacs'):
        return plain_pager
    if sys.platform == 'win32':
        return lambda text, title='': tempfile_pager(plain(text), 'more <')
    if hasattr(os, 'system') and os.system('(pager) 2>/dev/null') == 0:
        return lambda text, title='': pipe_pager(text, 'pager', title)
    if hasattr(os, 'system') and os.system('(less) 2>/dev/null') == 0:
        return lambda text, title='': pipe_pager(text, 'less', title)

    import tempfile
    (fd, filename) = tempfile.mkstemp()
    os.close(fd)
    try:
        if hasattr(os, 'system') and os.system('more "%s"' % filename) == 0:
            return lambda text, title='': pipe_pager(text, 'more', title)
        else:
            return tty_pager
    finally:
        os.unlink(filename)


def escape_stdout(text: str) -> str:
    # Escape non-encodable characters to avoid encoding errors later
    encoding = getattr(sys.stdout, 'encoding', None) or 'utf-8'
    return text.encode(encoding, 'backslashreplace').decode(encoding)


def escape_less(s: str) -> str:
    return re.sub(r'([?:.%\\])', r'\\\1', s)


def plain(text: str) -> str:
    """Remove boldface formatting from text."""
    return re.sub('.\b', '', text)


def tty_pager(text: str, title: str = '') -> None:
    """Page through text on a text terminal."""
    lines = plain(escape_stdout(text)).split('\n')
    has_tty = False
    try:
        import tty
        import termios
        fd = sys.stdin.fileno()
        old = termios.tcgetattr(fd)
        tty.setcbreak(fd)
        has_tty = True

        def getchar() -> str:
            return sys.stdin.read(1)

    except (ImportError, AttributeError, io.UnsupportedOperation):
        def getchar() -> str:
            return sys.stdin.readline()[:-1][:1]

    try:
        try:
            h = int(os.environ.get('LINES', 0))
        except ValueError:
            h = 0
        if h <= 1:
            h = 25
        r = inc = h - 1
        sys.stdout.write('\n'.join(lines[:inc]) + '\n')
        while lines[r:]:
            sys.stdout.write('-- more --')
            sys.stdout.flush()
            c = getchar()

            if c in ('q', 'Q'):
                sys.stdout.write('\r          \r')
                break
            elif c in ('\r', '\n'):
                sys.stdout.write('\r          \r' + lines[r] + '\n')
                r = r + 1
                continue
            if c in ('b', 'B', '\x1b'):
                r = r - inc - inc
                if r < 0: r = 0
            sys.stdout.write('\n' + '\n'.join(lines[r:r+inc]) + '\n')
            r = r + inc

    finally:
        if has_tty:
            termios.tcsetattr(fd, termios.TCSAFLUSH, old)


def plain_pager(text: str, title: str = '') -> None:
    """Simply print unformatted text.  This is the ultimate fallback."""
    sys.stdout.write(plain(escape_stdout(text)))


def pipe_pager(text: str, cmd: str, title: str = '') -> None:
    """Page through text by feeding it to another program."""
    import subprocess
    env = os.environ.copy()
    if title:
        title += ' '
    esc_title = escape_less(title)
    prompt_string = (
        f' {esc_title}' +
        '?ltline %lt?L/%L.'
        ':byte %bB?s/%s.'
        '.'
        '?e (END):?pB %pB\\%..'
        ' (press h for help or q to quit)')
    env['LESS'] = '-RmPm{0}$PM{0}$'.format(prompt_string)
    proc = subprocess.Popen(cmd, shell=True, stdin=subprocess.PIPE,
                            errors='backslashreplace', env=env)
    assert proc.stdin is not None
    try:
        with proc.stdin as pipe:
            try:
                pipe.write(text)
            except KeyboardInterrupt:
                # We've hereby abandoned whatever text hasn't been written,
                # but the pager is still in control of the terminal.
                pass
    except OSError:
        pass # Ignore broken pipes caused by quitting the pager program.
    while True:
        try:
            proc.wait()
            break
        except KeyboardInterrupt:
            # Ignore ctl-c like the pager itself does.  Otherwise the pager is
            # left running and the terminal is in raw mode and unusable.
            pass


def tempfile_pager(text: str, cmd: str, title: str = '') -> None:
    """Page through text by invoking a program on a temporary file."""
    import tempfile
    with tempfile.TemporaryDirectory() as tempdir:
        filename = os.path.join(tempdir, 'pydoc.out')
        with open(filename, 'w', errors='backslashreplace',
                  encoding=os.device_encoding(0) if
                  sys.platform == 'win32' else None
                  ) as file:
            file.write(text)
        os.system(cmd + ' "' + filename + '"')
```
