## Supplementary software v0.2.1 for "Virtual control arms for paediatric myopia trials: external validation of axial-elongation models": reader.py

```
#   Copyright 2000-2010 Michael Hudson-Doyle <micahel@gmail.com>
#                       Antonio Cuni
#                       Armin Rigo
#
#                        All Rights Reserved
#
#
# Permission to use, copy, modify, and distribute this software and
# its documentation for any purpose is hereby granted without fee,
# provided that the above copyright notice appear in all copies and
# that both that copyright notice and this permission notice appear in
# supporting documentation.
#
# THE AUTHOR MICHAEL HUDSON DISCLAIMS ALL WARRANTIES WITH REGARD TO
# THIS SOFTWARE, INCLUDING ALL IMPLIED WARRANTIES OF MERCHANTABILITY
# AND FITNESS, IN NO EVENT SHALL THE AUTHOR BE LIABLE FOR ANY SPECIAL,
# INDIRECT OR CONSEQUENTIAL DAMAGES OR ANY DAMAGES WHATSOEVER
# RESULTING FROM LOSS OF USE, DATA OR PROFITS, WHETHER IN AN ACTION OF
# CONTRACT, NEGLIGENCE OR OTHER TORTIOUS ACTION, ARISING OUT OF OR IN
# CONNECTION WITH THE USE OR PERFORMANCE OF THIS SOFTWARE.

from __future__ import annotations

import sys

from contextlib import contextmanager
from dataclasses import dataclass, field, fields
import unicodedata
from _colorize import can_colorize, ANSIColors  # type: ignore[import-not-found]


from . import commands, console, input
from .utils import ANSI_ESCAPE_SEQUENCE, wlen, str_width
from .trace import trace


# types
Command = commands.Command
from .types import Callback, SimpleContextManager, KeySpec, CommandName


def disp_str(buffer: str) -> tuple[str, list[int]]:
    """disp_str(buffer:string) -> (string, [int])

    Return the string that should be the printed representation of
    |buffer| and a list detailing where the characters of |buffer|
    get used up.  E.g.:

    >>> disp_str(chr(3))
    ('^C', [1, 0])

    """
    b: list[int] = []
    s: list[str] = []
    for c in buffer:
        if c == '\x1a':
            s.append(c)
            b.append(2)
        elif ord(c) < 128:
            s.append(c)
            b.append(1)
        elif unicodedata.category(c).startswith("C"):
            c = r"\u%04x" % ord(c)
            s.append(c)
            b.extend([0] * (len(c) - 1))
        else:
            s.append(c)
            b.append(str_width(c))
    return "".join(s), b


# syntax classes:

SYNTAX_WHITESPACE, SYNTAX_WORD, SYNTAX_SYMBOL = range(3)


def make_default_syntax_table() -> dict[str, int]:
    # XXX perhaps should use some unicodedata here?
    st: dict[str, int] = {}
    for c in map(chr, range(256)):
        st[c] = SYNTAX_SYMBOL
    for c in [a for a in map(chr, range(256)) if a.isalnum()]:
        st[c] = SYNTAX_WORD
    st["\n"] = st[" "] = SYNTAX_WHITESPACE
    return st


def make_default_commands() -> dict[CommandName, type[Command]]:
    result: dict[CommandName, type[Command]] = {}
    for v in vars(commands).values():
        if isinstance(v, type) and issubclass(v, Command) and v.__name__[0].islower():
            result[v.__name__] = v
            result[v.__name__.replace("_", "-")] = v
    return result


default_keymap: tuple[tuple[KeySpec, CommandName], ...] = tuple(
    [
        (r"\C-a", "beginning-of-line"),
        (r"\C-b", "left"),
        (r"\C-c", "interrupt"),
        (r"\C-d", "delete"),
        (r"\C-e", "end-of-line"),
        (r"\C-f", "right"),
        (r"\C-g", "cancel"),
        (r"\C-h", "backspace"),
        (r"\C-j", "accept"),
        (r"\<return>", "accept"),
        (r"\C-k", "kill-line"),
        (r"\C-l", "clear-screen"),
        (r"\C-m", "accept"),
        (r"\C-t", "transpose-characters"),
        (r"\C-u", "unix-line-discard"),
        (r"\C-w", "unix-word-rubout"),
        (r"\C-x\C-u", "upcase-region"),
        (r"\C-y", "yank"),
        *(() if sys.platform == "win32" else ((r"\C-z", "suspend"), )),
        (r"\M-b", "backward-word"),
        (r"\M-c", "capitalize-word"),
        (r"\M-d", "kill-word"),
        (r"\M-f", "forward-word"),
        (r"\M-l", "downcase-word"),
        (r"\M-t", "transpose-words"),
        (r"\M-u", "upcase-word"),
        (r"\M-y", "yank-pop"),
        (r"\M--", "digit-arg"),
        (r"\M-0", "digit-arg"),
        (r"\M-1", "digit-arg"),
        (r"\M-2", "digit-arg"),
        (r"\M-3", "digit-arg"),
        (r"\M-4", "digit-arg"),
        (r"\M-5", "digit-arg"),
        (r"\M-6", "digit-arg"),
        (r"\M-7", "digit-arg"),
        (r"\M-8", "digit-arg"),
        (r"\M-9", "digit-arg"),
        (r"\M-\n", "accept"),
        ("\\\\", "self-insert"),
        (r"\x1b[200~", "enable_bracketed_paste"),
        (r"\x1b[201~", "disable_bracketed_paste"),
        (r"\x03", "ctrl-c"),
    ]
    + [(c, "self-insert") for c in map(chr, range(32, 127)) if c != "\\"]
    + [(c, "self-insert") for c in map(chr, range(128, 256)) if c.isalpha()]
    + [
        (r"\<up>", "up"),
        (r"\<down>", "down"),
        (r"\<left>", "left"),
        (r"\C-\<left>", "backward-word"),
        (r"\<right>", "right"),
        (r"\C-\<right>", "forward-word"),
        (r"\<delete>", "delete"),
        (r"\x1b[3~", "delete"),
        (r"\<backspace>", "backspace"),
        (r"\M-\<backspace>", "backward-kill-word"),
        (r"\<end>", "end-of-line"),  # was 'end'
        (r"\<home>", "beginning-of-line"),  # was 'home'
        (r"\<f1>", "help"),
        (r"\<f2>", "show-history"),
        (r"\<f3>", "paste-mode"),
        (r"\EOF", "end"),  # the entries in the terminfo database for xterms
        (r"\EOH", "home"),  # seem to be wrong.  this is a less than ideal
        # workaround
    ]
)


@dataclass(slots=True)
class Reader:
    """The Reader class implements the bare bones of a command reader,
    handling such details as editing and cursor motion.  What it does
    not support are such things as completion or history support -
    these are implemented elsewhere.

    Instance variables of note include:

      * buffer:
        A *list* (*not* a string at the moment :-) containing all the
        characters that have been entered.
      * console:
        Hopefully encapsulates the OS dependent stuff.
      * pos:
        A 0-based index into `buffer' for where the insertion point
        is.
      * screeninfo:
        Ahem.  This list contains some info needed to move the
        insertion point around reasonably efficiently.
      * cxy, lxy:
        the position of the insertion point in screen ...
      * syntax_table:
        Dictionary mapping characters to `syntax class'; read the
        emacs docs to see what this means :-)
      * commands:
        Dictionary mapping command names to command classes.
      * arg:
        The emacs-style prefix argument.  It will be None if no such
        argument has been provided.
      * dirty:
        True if we need to refresh the display.
      * kill_ring:
        The emacs-style kill-ring; manipulated with yank & yank-pop
      * ps1, ps2, ps3, ps4:
        prompts.  ps1 is the prompt for a one-line input; for a
        multiline input it looks like:
            ps2> first line of input goes here
            ps3> second and further
            ps3> lines get ps3
            ...
            ps4> and the last one gets ps4
        As with the usual top-level, you can set these to instances if
        you like; str() will be called on them (once) at the beginning
        of each command.  Don't put really long or newline containing
        strings here, please!
        This is just the default policy; you can change it freely by
        overriding get_prompt() (and indeed some standard subclasses
        do).
      * finished:
        handle1 will set this to a true value if a command signals
        that we're done.
    """

    console: console.Console

    ## state
    buffer: list[str] = field(default_factory=list)
    pos: int = 0
    ps1: str = "->> "
    ps2: str = "/>> "
    ps3: str = "|.. "
    ps4: str = R"\__ "
    kill_ring: list[list[str]] = field(default_factory=list)
    msg: str = ""
    arg: int | None = None
    dirty: bool = False
    finished: bool = False
    paste_mode: bool = False
    in_bracketed_paste: bool = False
    commands: dict[str, type[Command]] = field(default_factory=make_default_commands)
    last_command: type[Command] | None = None
    syntax_table: dict[str, int] = field(default_factory=make_default_syntax_table)
    keymap: tuple[tuple[str, str], ...] = ()
    input_trans: input.KeymapTranslator = field(init=False)
    input_trans_stack: list[input.KeymapTranslator] = field(default_factory=list)
    screen: list[str] = field(default_factory=list)
    screeninfo: list[tuple[int, list[int]]] = field(init=False)
    cxy: tuple[int, int] = field(init=False)
    lxy: tuple[int, int] = field(init=False)
    scheduled_commands: list[str] = field(default_factory=list)
    can_colorize: bool = False
    threading_hook: Callback | None = None

    ## cached metadata to speed up screen refreshes
    @dataclass
    class RefreshCache:
        in_bracketed_paste: bool = False
        screen: list[str] = field(default_factory=list)
        screeninfo: list[tuple[int, list[int]]] = field(init=False)
        line_end_offsets: list[int] = field(default_factory=list)
        pos: int = field(init=False)
        cxy: tuple[int, int] = field(init=False)
        dimensions: tuple[int, int] = field(init=False)
        invalidated: bool = False

        def update_cache(self,
                         reader: Reader,
                         screen: list[str],
                         screeninfo: list[tuple[int, list[int]]],
            ) -> None:
            self.in_bracketed_paste = reader.in_bracketed_paste
            self.screen = screen.copy()
            self.screeninfo = screeninfo.copy()
            self.pos = reader.pos
            self.cxy = reader.cxy
            self.dimensions = reader.console.width, reader.console.height
            self.invalidated = False

        def valid(self, reader: Reader) -> bool:
            if self.invalidated:
                return False
            dimensions = reader.console.width, reader.console.height
            dimensions_changed = dimensions != self.dimensions
            paste_changed = reader.in_bracketed_paste != self.in_bracketed_paste
            return not (dimensions_changed or paste_changed)

        def get_cached_location(self, reader: Reader) -> tuple[int, int]:
            if self.invalidated:
                raise ValueError("Cache is invalidated")
            offset = 0
            earliest_common_pos = min(reader.pos, self.pos)
            num_common_lines = len(self.line_end_offsets)
            while num_common_lines > 0:
                offset = self.line_end_offsets[num_common_lines - 1]
                if earliest_common_pos > offset:
                    break
                num_common_lines -= 1
            else:
                offset = 0
            return offset, num_common_lines

    last_refresh_cache: RefreshCache = field(default_factory=RefreshCache)

    def __post_init__(self) -> None:
        # Enable the use of `insert` without a `prepare` call - necessary to
        # facilitate the tab completion hack implemented for
        # <https://bugs.python.org/issue25660>.
        self.keymap = self.collect_keymap()
        self.input_trans = input.KeymapTranslator(
            self.keymap, invalid_cls="invalid-key", character_cls="self-insert"
        )
        self.screeninfo = [(0, [])]
        self.cxy = self.pos2xy()
        self.lxy = (self.pos, 0)
        self.can_colorize = can_colorize()

        self.last_refresh_cache.screeninfo = self.screeninfo
        self.last_refresh_cache.pos = self.pos
        self.last_refresh_cache.cxy = self.cxy
        self.last_refresh_cache.dimensions = (0, 0)

    def collect_keymap(self) -> tuple[tuple[KeySpec, CommandName], ...]:
        return default_keymap

    def calc_screen(self) -> list[str]:
        """Translate changes in self.buffer into changes in self.console.screen."""
        # Since the last call to calc_screen:
        # screen and screeninfo may differ due to a completion menu being shown
        # pos and cxy may differ due to edits, cursor movements, or completion menus

        # Lines that are above both the old and new cursor position can't have changed,
        # unless the terminal has been resized (which might cause reflowing) or we've
        # entered or left paste mode (which changes prompts, causing reflowing).
        num_common_lines = 0
        offset = 0
        if self.last_refresh_cache.valid(self):
            offset, num_common_lines = self.last_refresh_cache.get_cached_location(self)

        screen = self.last_refresh_cache.screen
        del screen[num_common_lines:]

        screeninfo = self.last_refresh_cache.screeninfo
        del screeninfo[num_common_lines:]

        last_refresh_line_end_offsets = self.last_refresh_cache.line_end_offsets
        del last_refresh_line_end_offsets[num_common_lines:]

        pos = self.pos
        pos -= offset

        prompt_from_cache = (offset and self.buffer[offset - 1] != "\n")

        lines = "".join(self.buffer[offset:]).split("\n")

        cursor_found = False
        lines_beyond_cursor = 0
        for ln, line in enumerate(lines, num_common_lines):
            ll = len(line)
            if 0 <= pos <= ll:
                self.lxy = pos, ln
                cursor_found = True
            elif cursor_found:
                lines_beyond_cursor += 1
                if lines_beyond_cursor > self.console.height:
                    # No need to keep formatting lines.
                    # The console can't show them.
                    break
            if prompt_from_cache:
                # Only the first line's prompt can come from the cache
                prompt_from_cache = False
                prompt = ""
            else:
                prompt = self.get_prompt(ln, ll >= pos >= 0)
            while "\n" in prompt:
                pre_prompt, _, prompt = prompt.partition("\n")
                last_refresh_line_end_offsets.append(offset)
                screen.append(pre_prompt)
                screeninfo.append((0, []))
            pos -= ll + 1
            prompt, lp = self.process_prompt(prompt)
            l, l2 = disp_str(line)
            wrapcount = (wlen(l) + lp) // self.console.width
            if wrapcount == 0:
                offset += ll + 1  # Takes all of the line plus the newline
                last_refresh_line_end_offsets.append(offset)
                screen.append(prompt + l)
                screeninfo.append((lp, l2))
            else:
                i = 0
                while l:
                    prelen = lp if i == 0 else 0
                    index_to_wrap_before = 0
                    column = 0
                    for character_width in l2:
                        if column + character_width >= self.console.width - prelen:
                            break
                        index_to_wrap_before += 1
                        column += character_width
                    pre = prompt if i == 0 else ""
                    if len(l) > index_to_wrap_before:
                        offset += index_to_wrap_before
                        post = "\\"
                        after = [1]
                    else:
                        offset += index_to_wrap_before + 1  # Takes the newline
                        post = ""
                        after = []
                    last_refresh_line_end_offsets.append(offset)
                    screen.append(pre + l[:index_to_wrap_before] + post)
                    screeninfo.append((prelen, l2[:index_to_wrap_before] + after))
                    l = l[index_to_wrap_before:]
                    l2 = l2[index_to_wrap_before:]
                    i += 1
        self.screeninfo = screeninfo
        self.cxy = self.pos2xy()
        if self.msg:
            for mline in self.msg.split("\n"):
                screen.append(mline)
                screeninfo.append((0, []))

        self.last_refresh_cache.update_cache(self, screen, screeninfo)
        return screen

    @staticmethod
    def process_prompt(prompt: str) -> tuple[str, int]:
        """Process the prompt.

        This means calculate the length of the prompt. The character \x01
        and \x02 are used to bracket ANSI control sequences and need to be
        excluded from the length calculation.  So also a copy of the prompt
        is returned with these control characters removed."""

        # The logic below also ignores the length of common escape
        # sequences if they were not explicitly within \x01...\x02.
        # They are CSI (or ANSI) sequences  ( ESC [ ... LETTER )

        # wlen from utils already excludes ANSI_ESCAPE_SEQUENCE chars,
        # which breaks the logic below so we redefine it here.
        def wlen(s: str) -> int:
            return sum(str_width(i) for i in s)

        out_prompt = ""
        l = wlen(prompt)
        pos = 0
        while True:
            s = prompt.find("\x01", pos)
            if s == -1:
                break
            e = prompt.find("\x02", s)
            if e == -1:
                break
            # Found start and end brackets, subtract from string length
            l = l - (e - s + 1)
            keep = prompt[pos:s]
            l -= sum(map(wlen, ANSI_ESCAPE_SEQUENCE.findall(keep)))
            out_prompt += keep + prompt[s + 1 : e]
            pos = e + 1
        keep = prompt[pos:]
        l -= sum(map(wlen, ANSI_ESCAPE_SEQUENCE.findall(keep)))
        out_prompt += keep
        return out_prompt, l

    def bow(self, p: int | None = None) -> int:
        """Return the 0-based index of the word break preceding p most
        immediately.

        p defaults to self.pos; word boundaries are determined using
        self.syntax_table."""
        if p is None:
            p = self.pos
        st = self.syntax_table
        b = self.buffer
        p -= 1
        while p >= 0 and st.get(b[p], SYNTAX_WORD) != SYNTAX_WORD:
            p -= 1
        while p >= 0 and st.get(b[p], SYNTAX_WORD) == SYNTAX_WORD:
            p -= 1
        return p + 1

    def eow(self, p: int | None = None) -> int:
        """Return the 0-based index of the word break following p most
        immediately.

        p defaults to self.pos; word boundaries are determined using
        self.syntax_table."""
        if p is None:
            p = self.pos
        st = self.syntax_table
        b = self.buffer
        while p < len(b) and st.get(b[p], SYNTAX_WORD) != SYNTAX_WORD:
            p += 1
        while p < len(b) and st.get(b[p], SYNTAX_WORD) == SYNTAX_WORD:
            p += 1
        return p

    def bol(self, p: int | None = None) -> int:
        """Return the 0-based index of the line break preceding p most
        immediately.

        p defaults to self.pos."""
        if p is None:
            p = self.pos
        b = self.buffer
        p -= 1
        while p >= 0 and b[p] != "\n":
            p -= 1
        return p + 1

    def eol(self, p: int | None = None) -> int:
        """Return the 0-based index of the line break following p most
        immediately.

        p defaults to self.pos."""
        if p is None:
            p = self.pos
        b = self.buffer
        while p < len(b) and b[p] != "\n":
            p += 1
        return p

    def max_column(self, y: int) -> int:
        """Return the last x-offset for line y"""
        return self.screeninfo[y][0] + sum(self.screeninfo[y][1])

    def max_row(self) -> int:
        return len(self.screeninfo) - 1

    def get_arg(self, default: int = 1) -> int:
        """Return any prefix argument that the user has supplied,
        returning `default' if there is None.  Defaults to 1.
        """
        if self.arg is None:
            return default
        return self.arg

    def get_prompt(self, lineno: int, cursor_on_line: bool) -> str:
        """Return what should be in the left-hand margin for line
        `lineno'."""
        if self.arg is not None and cursor_on_line:
            prompt = f"(arg: {self.arg}) "
        elif self.paste_mode and not self.in_bracketed_paste:
            prompt = "(paste) "
        elif "\n" in self.buffer:
            if lineno == 0:
                prompt = self.ps2
            elif self.ps4 and lineno == self.buffer.count("\n"):
                prompt = self.ps4
            else:
                prompt = self.ps3
        else:
            prompt = self.ps1

        if self.can_colorize:
            prompt = f"{ANSIColors.BOLD_MAGENTA}{prompt}{ANSIColors.RESET}"
        return prompt

    def push_input_trans(self, itrans: input.KeymapTranslator) -> None:
        self.input_trans_stack.append(self.input_trans)
        self.input_trans = itrans

    def pop_input_trans(self) -> None:
        self.input_trans = self.input_trans_stack.pop()

    def setpos_from_xy(self, x: int, y: int) -> None:
        """Set pos according to coordinates x, y"""
        pos = 0
        i = 0
        while i < y:
            prompt_len, character_widths = self.screeninfo[i]
            offset = len(character_widths) - character_widths.count(0)
            in_wrapped_line = prompt_len + sum(character_widths) >= self.console.width
            if in_wrapped_line:
                pos += offset - 1  # -1 cause backslash is not in buffer
            else:
                pos += offset + 1  # +1 cause newline is in buffer
            i += 1

        j = 0
        cur_x = self.screeninfo[i][0]
        while cur_x < x:
            if self.screeninfo[i][1][j] == 0:
                continue
            cur_x += self.screeninfo[i][1][j]
            j += 1
            pos += 1

        self.pos = pos

    def pos2xy(self) -> tuple[int, int]:
        """Return the x, y coordinates of position 'pos'."""
        # this *is* incomprehensible, yes.
        p, y = 0, 0
        l2: list[int] = []
        pos = self.pos
        assert 0 <= pos <= len(self.buffer)
        if pos == len(self.buffer) and len(self.screeninfo) > 0:
            y = len(self.screeninfo) - 1
            p, l2 = self.screeninfo[y]
            return p + sum(l2) + l2.count(0), y

        for p, l2 in self.screeninfo:
            l = len(l2) - l2.count(0)
            in_wrapped_line = p + sum(l2) >= self.console.width
            offset = l - 1 if in_wrapped_line else l  # need to remove backslash
            if offset >= pos:
                break

            if p + sum(l2) >= self.console.width:
                pos -= l - 1  # -1 cause backslash is not in buffer
            else:
                pos -= l + 1  # +1 cause newline is in buffer
            y += 1
        return p + sum(l2[:pos]), y

    def insert(self, text: str | list[str]) -> None:
        """Insert 'text' at the insertion point."""
        self.buffer[self.pos : self.pos] = list(text)
        self.pos += len(text)
        self.dirty = True

    def update_cursor(self) -> None:
        """Move the cursor to reflect changes in self.pos"""
        self.cxy = self.pos2xy()
        self.console.move_cursor(*self.cxy)

    def after_command(self, cmd: Command) -> None:
        """This function is called to allow post command cleanup."""
        if getattr(cmd, "kills_digit_arg", True):
            if self.arg is not None:
                self.dirty = True
            self.arg = None

    def prepare(self) -> None:
        """Get ready to run.  Call restore when finished.  You must not
        write to the console in between the calls to prepare and
        restore."""
        try:
            self.console.prepare()
            self.arg = None
            self.finished = False
            del self.buffer[:]
            self.pos = 0
            self.dirty = True
            self.last_command = None
            self.calc_screen()
        except BaseException:
            self.restore()
            raise

        while self.scheduled_commands:
            cmd = self.scheduled_commands.pop()
            self.do_cmd((cmd, []))

    def last_command_is(self, cls: type) -> bool:
        if not self.last_command:
            return False
        return issubclass(cls, self.last_command)

    def restore(self) -> None:
        """Clean up after a run."""
        self.console.restore()

    @contextmanager
    def suspend(self) -> SimpleContextManager:
        """A context manager to delegate to another reader."""
        prev_state = {f.name: getattr(self, f.name) for f in fields(self)}
        try:
            self.restore()
            yield
        finally:
            for arg in ("msg", "ps1", "ps2", "ps3", "ps4", "paste_mode"):
                setattr(self, arg, prev_state[arg])
            self.prepare()

    def finish(self) -> None:
        """Called when a command signals that we're finished."""
        pass

    def error(self, msg: str = "none") -> None:
        self.msg = "! " + msg + " "
        self.dirty = True
        self.console.beep()

    def update_screen(self) -> None:
        if self.dirty:
            self.refresh()

    def refresh(self) -> None:
        """Recalculate and refresh the screen."""
        if self.in_bracketed_paste and self.buffer and not self.buffer[-1] == "\n":
            return

        # this call sets up self.cxy, so call it first.
        self.screen = self.calc_screen()
        self.console.refresh(self.screen, self.cxy)
        self.dirty = False

    def do_cmd(self, cmd: tuple[str, list[str]]) -> None:
        """`cmd` is a tuple of "event_name" and "event", which in the current
        implementation is always just the "buffer" which happens to be a list
        of single-character strings."""

        trace("received command {cmd}", cmd=cmd)
        if isinstance(cmd[0], str):
            command_type = self.commands.get(cmd[0], commands.invalid_command)
        elif isinstance(cmd[0], type):
            command_type = cmd[0]
        else:
            return  # nothing to do

        command = command_type(self, *cmd)  # type: ignore[arg-type]
        command.do()

        self.after_command(command)

        if self.dirty:
            self.refresh()
        else:
            self.update_cursor()

        if not isinstance(cmd, commands.digit_arg):
            self.last_command = command_type

        self.finished = bool(command.finish)
        if self.finished:
            self.console.finish()
            self.finish()

    def run_hooks(self) -> None:
        threading_hook = self.threading_hook
        if threading_hook is None and 'threading' in sys.modules:
            from ._threading_handler import install_threading_hook
            install_threading_hook(self)
        if threading_hook is not None:
            try:
                threading_hook()
            except Exception:
                pass

        input_hook = self.console.input_hook
        if input_hook:
            try:
                input_hook()
            except Exception:
                pass

    def handle1(self, block: bool = True) -> bool:
        """Handle a single event.  Wait as long as it takes if block
        is true (the default), otherwise return False if no event is
        pending."""

        if self.msg:
            self.msg = ""
            self.dirty = True

        while True:
            # We use the same timeout as in readline.c: 100ms
            self.run_hooks()
            self.console.wait(100)
            event = self.console.get_event(block=False)
            if not event:
                if block:
                    continue
                return False

            translate = True

            if event.evt == "key":
                self.input_trans.push(event)
            elif event.evt == "scroll":
                self.refresh()
            elif event.evt == "resize":
                self.refresh()
            else:
                translate = False

            if translate:
                cmd = self.input_trans.get()
            else:
                cmd = [event.evt, event.data]

            if cmd is None:
                if block:
                    continue
                return False

            self.do_cmd(cmd)
            return True

    def push_char(self, char: int | bytes) -> None:
        self.console.push_char(char)
        self.handle1(block=False)

    def readline(self, startup_hook: Callback | None = None) -> str:
        """Read a line.  The implementation of this method also shows
        how to drive Reader if you want more control over the event
        loop."""
        self.prepare()
        try:
            if startup_hook is not None:
                startup_hook()
            self.refresh()
            while not self.finished:
                self.handle1()
            return self.get_unicode()

        finally:
            self.restore()

    def bind(self, spec: KeySpec, command: CommandName) -> None:
        self.keymap = self.keymap + ((spec, command),)
        self.input_trans = input.KeymapTranslator(
            self.keymap, invalid_cls="invalid-key", character_cls="self-insert"
        )

    def get_unicode(self) -> str:
        """Return the current buffer as a unicode string."""
        return "".join(self.buffer)
```
