## Supplementary software v0.2.1 for "Virtual control arms for paediatric myopia trials: external validation of axial-elongation models": readline.py

```
#   Copyright 2000-2010 Michael Hudson-Doyle <micahel@gmail.com>
#                       Alex Gaynor
#                       Antonio Cuni
#                       Armin Rigo
#                       Holger Krekel
#
#                        All Rights Reserved
#
#
# Permission to use, copy, modify, and distribute this software and
# its documentation for any purpose is hereby granted without fee,
# provided that the above copyright notice appear in all copies and
# that both that copyright notice and this permission notice appear in
# supporting documentation.
#
# THE AUTHOR MICHAEL HUDSON DISCLAIMS ALL WARRANTIES WITH REGARD TO
# THIS SOFTWARE, INCLUDING ALL IMPLIED WARRANTIES OF MERCHANTABILITY
# AND FITNESS, IN NO EVENT SHALL THE AUTHOR BE LIABLE FOR ANY SPECIAL,
# INDIRECT OR CONSEQUENTIAL DAMAGES OR ANY DAMAGES WHATSOEVER
# RESULTING FROM LOSS OF USE, DATA OR PROFITS, WHETHER IN AN ACTION OF
# CONTRACT, NEGLIGENCE OR OTHER TORTIOUS ACTION, ARISING OUT OF OR IN
# CONNECTION WITH THE USE OR PERFORMANCE OF THIS SOFTWARE.

"""A compatibility wrapper reimplementing the 'readline' standard module
on top of pyrepl.  Not all functionalities are supported.  Contains
extensions for multiline input.
"""

from __future__ import annotations

import warnings
from dataclasses import dataclass, field

import os
from site import gethistoryfile   # type: ignore[attr-defined]
import sys
from rlcompleter import Completer as RLCompleter

from . import commands, historical_reader
from .completing_reader import CompletingReader
from .console import Console as ConsoleType

Console: type[ConsoleType]
_error: tuple[type[Exception], ...] | type[Exception]
try:
    from .unix_console import UnixConsole as Console, _error
except ImportError:
    from .windows_console import WindowsConsole as Console, _error

ENCODING = sys.getdefaultencoding() or "latin1"


# types
Command = commands.Command
from collections.abc import Callable, Collection
from .types import Callback, Completer, KeySpec, CommandName

TYPE_CHECKING = False

if TYPE_CHECKING:
    from typing import Any, Mapping


MoreLinesCallable = Callable[[str], bool]


__all__ = [
    "add_history",
    "clear_history",
    "get_begidx",
    "get_completer",
    "get_completer_delims",
    "get_current_history_length",
    "get_endidx",
    "get_history_item",
    "get_history_length",
    "get_line_buffer",
    "insert_text",
    "parse_and_bind",
    "read_history_file",
    # "read_init_file",
    # "redisplay",
    "remove_history_item",
    "replace_history_item",
    "set_auto_history",
    "set_completer",
    "set_completer_delims",
    "set_history_length",
    # "set_pre_input_hook",
    "set_startup_hook",
    "write_history_file",
    # ---- multiline extensions ----
    "multiline_input",
]

# ____________________________________________________________

@dataclass
class ReadlineConfig:
    readline_completer: Completer | None = None
    completer_delims: frozenset[str] = frozenset(" \t\n`~!@#$%^&*()-=+[{]}\\|;:'\",<>/?")


@dataclass(kw_only=True)
class ReadlineAlikeReader(historical_reader.HistoricalReader, CompletingReader):
    # Class fields
    assume_immutable_completions = False
    use_brackets = False
    sort_in_column = True

    # Instance fields
    config: ReadlineConfig
    more_lines: MoreLinesCallable | None = None
    last_used_indentation: str | None = None

    def __post_init__(self) -> None:
        super().__post_init__()
        self.commands["maybe_accept"] = maybe_accept
        self.commands["maybe-accept"] = maybe_accept
        self.commands["backspace_dedent"] = backspace_dedent
        self.commands["backspace-dedent"] = backspace_dedent

    def error(self, msg: str = "none") -> None:
        pass  # don't show error messages by default

    def get_stem(self) -> str:
        b = self.buffer
        p = self.pos - 1
        completer_delims = self.config.completer_delims
        while p >= 0 and b[p] not in completer_delims:
            p -= 1
        return "".join(b[p + 1 : self.pos])

    def get_completions(self, stem: str) -> list[str]:
        if len(stem) == 0 and self.more_lines is not None:
            b = self.buffer
            p = self.pos
            while p > 0 and b[p - 1] != "\n":
                p -= 1
            num_spaces = 4 - ((self.pos - p) % 4)
            return [" " * num_spaces]
        result = []
        function = self.config.readline_completer
        if function is not None:
            try:
                stem = str(stem)  # rlcompleter.py seems to not like unicode
            except UnicodeEncodeError:
                pass  # but feed unicode anyway if we have no choice
            state = 0
            while True:
                try:
                    next = function(stem, state)
                except Exception:
                    break
                if not isinstance(next, str):
                    break
                result.append(next)
                state += 1
            # emulate the behavior of the standard readline that sorts
            # the completions before displaying them.
            result.sort()
        return result

    def get_trimmed_history(self, maxlength: int) -> list[str]:
        if maxlength >= 0:
            cut = len(self.history) - maxlength
            if cut < 0:
                cut = 0
        else:
            cut = 0
        return self.history[cut:]

    def update_last_used_indentation(self) -> None:
        indentation = _get_first_indentation(self.buffer)
        if indentation is not None:
            self.last_used_indentation = indentation

    # --- simplified support for reading multiline Python statements ---

    def collect_keymap(self) -> tuple[tuple[KeySpec, CommandName], ...]:
        return super().collect_keymap() + (
            (r"\n", "maybe-accept"),
            (r"\<backspace>", "backspace-dedent"),
        )

    def after_command(self, cmd: Command) -> None:
        super().after_command(cmd)
        if self.more_lines is None:
            # Force single-line input if we are in raw_input() mode.
            # Although there is no direct way to add a \n in this mode,
            # multiline buffers can still show up using various
            # commands, e.g. navigating the history.
            try:
                index = self.buffer.index("\n")
            except ValueError:
                pass
            else:
                self.buffer = self.buffer[:index]
                if self.pos > len(self.buffer):
                    self.pos = len(self.buffer)


def set_auto_history(_should_auto_add_history: bool) -> None:
    """Enable or disable automatic history"""
    historical_reader.should_auto_add_history = bool(_should_auto_add_history)


def _get_this_line_indent(buffer: list[str], pos: int) -> int:
    indent = 0
    while pos > 0 and buffer[pos - 1] in " \t":
        indent += 1
        pos -= 1
    if pos > 0 and buffer[pos - 1] == "\n":
        return indent
    return 0


def _get_previous_line_indent(buffer: list[str], pos: int) -> tuple[int, int | None]:
    prevlinestart = pos
    while prevlinestart > 0 and buffer[prevlinestart - 1] != "\n":
        prevlinestart -= 1
    prevlinetext = prevlinestart
    while prevlinetext < pos and buffer[prevlinetext] in " \t":
        prevlinetext += 1
    if prevlinetext == pos:
        indent = None
    else:
        indent = prevlinetext - prevlinestart
    return prevlinestart, indent


def _get_first_indentation(buffer: list[str]) -> str | None:
    indented_line_start = None
    for i in range(len(buffer)):
        if (i < len(buffer) - 1
            and buffer[i] == "\n"
            and buffer[i + 1] in " \t"
        ):
            indented_line_start = i + 1
        elif indented_line_start is not None and buffer[i] not in " \t\n":
            return ''.join(buffer[indented_line_start : i])
    return None


def _should_auto_indent(buffer: list[str], pos: int) -> bool:
    # check if last character before "pos" is a colon, ignoring
    # whitespaces and comments.
    last_char = None
    while pos > 0:
        pos -= 1
        if last_char is None:
            if buffer[pos] not in " \t\n#":  # ignore whitespaces and comments
                last_char = buffer[pos]
        else:
            # even if we found a non-whitespace character before
            # original pos, we keep going back until newline is reached
            # to make sure we ignore comments
            if buffer[pos] == "\n":
                break
            if buffer[pos] == "#":
                last_char = None
    return last_char == ":"


class maybe_accept(commands.Command):
    def do(self) -> None:
        r: ReadlineAlikeReader
        r = self.reader  # type: ignore[assignment]
        r.dirty = True  # this is needed to hide the completion menu, if visible

        if self.reader.in_bracketed_paste:
            r.insert("\n")
            return

        # if there are already several lines and the cursor
        # is not on the last one, always insert a new \n.
        text = r.get_unicode()

        if "\n" in r.buffer[r.pos :] or (
            r.more_lines is not None and r.more_lines(text)
        ):
            def _newline_before_pos():
                before_idx = r.pos - 1
                while before_idx > 0 and text[before_idx].isspace():
                    before_idx -= 1
                return text[before_idx : r.pos].count("\n") > 0

            # if there's already a new line before the cursor then
            # even if the cursor is followed by whitespace, we assume
            # the user is trying to terminate the block
            if _newline_before_pos() and text[r.pos:].isspace():
                self.finish = True
                return

            # auto-indent the next line like the previous line
            prevlinestart, indent = _get_previous_line_indent(r.buffer, r.pos)
            r.insert("\n")
            if not self.reader.paste_mode:
                if indent:
                    for i in range(prevlinestart, prevlinestart + indent):
                        r.insert(r.buffer[i])
                r.update_last_used_indentation()
                if _should_auto_indent(r.buffer, r.pos):
                    if r.last_used_indentation is not None:
                        indentation = r.last_used_indentation
                    else:
                        # default
                        indentation = " " * 4
                    r.insert(indentation)
        elif not self.reader.paste_mode:
            self.finish = True
        else:
            r.insert("\n")


class backspace_dedent(commands.Command):
    def do(self) -> None:
        r = self.reader
        b = r.buffer
        if r.pos > 0:
            repeat = 1
            if b[r.pos - 1] != "\n":
                indent = _get_this_line_indent(b, r.pos)
                if indent > 0:
                    ls = r.pos - indent
                    while ls > 0:
                        ls, pi = _get_previous_line_indent(b, ls - 1)
                        if pi is not None and pi < indent:
                            repeat = indent - pi
                            break
            r.pos -= repeat
            del b[r.pos : r.pos + repeat]
            r.dirty = True
        else:
            self.reader.error("can't backspace at start")


# ____________________________________________________________


@dataclass(slots=True)
class _ReadlineWrapper:
    f_in: int = -1
    f_out: int = -1
    reader: ReadlineAlikeReader | None = field(default=None, repr=False)
    saved_history_length: int = -1
    startup_hook: Callback | None = None
    config: ReadlineConfig = field(default_factory=ReadlineConfig, repr=False)

    def __post_init__(self) -> None:
        if self.f_in == -1:
            self.f_in = os.dup(0)
        if self.f_out == -1:
            self.f_out = os.dup(1)

    def get_reader(self) -> ReadlineAlikeReader:
        if self.reader is None:
            console = Console(self.f_in, self.f_out, encoding=ENCODING)
            self.reader = ReadlineAlikeReader(console=console, config=self.config)
        return self.reader

    def input(self, prompt: object = "") -> str:
        try:
            reader = self.get_reader()
        except _error:
            assert raw_input is not None
            return raw_input(prompt)
        prompt_str = str(prompt)
        reader.ps1 = prompt_str
        sys.audit("builtins.input", prompt_str)
        result = reader.readline(startup_hook=self.startup_hook)
        sys.audit("builtins.input/result", result)
        return result

    def multiline_input(self, more_lines: MoreLinesCallable, ps1: str, ps2: str) -> str:
        """Read an input on possibly multiple lines, asking for more
        lines as long as 'more_lines(unicodetext)' returns an object whose
        boolean value is true.
        """
        reader = self.get_reader()
        saved = reader.more_lines
        try:
            reader.more_lines = more_lines
            reader.ps1 = ps1
            reader.ps2 = ps1
            reader.ps3 = ps2
            reader.ps4 = ""
            with warnings.catch_warnings(action="ignore"):
                return reader.readline()
        finally:
            reader.more_lines = saved
            reader.paste_mode = False

    def parse_and_bind(self, string: str) -> None:
        pass  # XXX we don't support parsing GNU-readline-style init files

    def set_completer(self, function: Completer | None = None) -> None:
        self.config.readline_completer = function

    def get_completer(self) -> Completer | None:
        return self.config.readline_completer

    def set_completer_delims(self, delimiters: Collection[str]) -> None:
        self.config.completer_delims = frozenset(delimiters)

    def get_completer_delims(self) -> str:
        return "".join(sorted(self.config.completer_delims))

    def _histline(self, line: str) -> str:
        line = line.rstrip("\n")
        return line

    def get_history_length(self) -> int:
        return self.saved_history_length

    def set_history_length(self, length: int) -> None:
        self.saved_history_length = length

    def get_current_history_length(self) -> int:
        return len(self.get_reader().history)

    def read_history_file(self, filename: str = gethistoryfile()) -> None:
        # multiline extension (really a hack) for the end of lines that
        # are actually continuations inside a single multiline_input()
        # history item: we use \r\n instead of just \n.  If the history
        # file is passed to GNU readline, the extra \r are just ignored.
        history = self.get_reader().history

        with open(os.path.expanduser(filename), 'rb') as f:
            is_editline = f.readline().startswith(b"_HiStOrY_V2_")
            if is_editline:
                encoding = "unicode-escape"
            else:
                f.seek(0)
                encoding = "utf-8"

            lines = [line.decode(encoding, errors='replace') for line in f.read().split(b'\n')]
            buffer = []
            for line in lines:
                if line.endswith("\r"):
                    buffer.append(line+'\n')
                else:
                    line = self._histline(line)
                    if buffer:
                        line = self._histline("".join(buffer).replace("\r", "") + line)
                        del buffer[:]
                    if line:
                        history.append(line)

    def write_history_file(self, filename: str = gethistoryfile()) -> None:
        maxlength = self.saved_history_length
        history = self.get_reader().get_trimmed_history(maxlength)
        f = open(os.path.expanduser(filename), "w",
                 encoding="utf-8", newline="\n")
        with f:
            for entry in history:
                entry = entry.replace("\n", "\r\n")  # multiline history support
                f.write(entry + "\n")

    def clear_history(self) -> None:
        del self.get_reader().history[:]

    def get_history_item(self, index: int) -> str | None:
        history = self.get_reader().history
        if 1 <= index <= len(history):
            return history[index - 1]
        else:
            return None  # like readline.c

    def remove_history_item(self, index: int) -> None:
        history = self.get_reader().history
        if 0 <= index < len(history):
            del history[index]
        else:
            raise ValueError("No history item at position %d" % index)
            # like readline.c

    def replace_history_item(self, index: int, line: str) -> None:
        history = self.get_reader().history
        if 0 <= index < len(history):
            history[index] = self._histline(line)
        else:
            raise ValueError("No history item at position %d" % index)
            # like readline.c

    def add_history(self, line: str) -> None:
        self.get_reader().history.append(self._histline(line))

    def set_startup_hook(self, function: Callback | None = None) -> None:
        self.startup_hook = function

    def get_line_buffer(self) -> str:
        return self.get_reader().get_unicode()

    def _get_idxs(self) -> tuple[int, int]:
        start = cursor = self.get_reader().pos
        buf = self.get_line_buffer()
        for i in range(cursor - 1, -1, -1):
            if buf[i] in self.get_completer_delims():
                break
            start = i
        return start, cursor

    def get_begidx(self) -> int:
        return self._get_idxs()[0]

    def get_endidx(self) -> int:
        return self._get_idxs()[1]

    def insert_text(self, text: str) -> None:
        self.get_reader().insert(text)


_wrapper = _ReadlineWrapper()

# ____________________________________________________________
# Public API

parse_and_bind = _wrapper.parse_and_bind
set_completer = _wrapper.set_completer
get_completer = _wrapper.get_completer
set_completer_delims = _wrapper.set_completer_delims
get_completer_delims = _wrapper.get_completer_delims
get_history_length = _wrapper.get_history_length
set_history_length = _wrapper.set_history_length
get_current_history_length = _wrapper.get_current_history_length
read_history_file = _wrapper.read_history_file
write_history_file = _wrapper.write_history_file
clear_history = _wrapper.clear_history
get_history_item = _wrapper.get_history_item
remove_history_item = _wrapper.remove_history_item
replace_history_item = _wrapper.replace_history_item
add_history = _wrapper.add_history
set_startup_hook = _wrapper.set_startup_hook
get_line_buffer = _wrapper.get_line_buffer
get_begidx = _wrapper.get_begidx
get_endidx = _wrapper.get_endidx
insert_text = _wrapper.insert_text

# Extension
multiline_input = _wrapper.multiline_input

# Internal hook
_get_reader = _wrapper.get_reader

# ____________________________________________________________
# Stubs


def _make_stub(_name: str, _ret: object) -> None:
    def stub(*args: object, **kwds: object) -> None:
        import warnings

        warnings.warn("readline.%s() not implemented" % _name, stacklevel=2)

    stub.__name__ = _name
    globals()[_name] = stub


for _name, _ret in [
    ("read_init_file", None),
    ("redisplay", None),
    ("set_pre_input_hook", None),
]:
    assert _name not in globals(), _name
    _make_stub(_name, _ret)

# ____________________________________________________________


def _setup(namespace: Mapping[str, Any]) -> None:
    global raw_input
    if raw_input is not None:
        return  # don't run _setup twice

    try:
        f_in = sys.stdin.fileno()
        f_out = sys.stdout.fileno()
    except (AttributeError, ValueError):
        return
    if not os.isatty(f_in) or not os.isatty(f_out):
        return

    _wrapper.f_in = f_in
    _wrapper.f_out = f_out

    # set up namespace in rlcompleter, which requires it to be a bona fide dict
    if not isinstance(namespace, dict):
        namespace = dict(namespace)
    _wrapper.config.readline_completer = RLCompleter(namespace).complete

    # this is not really what readline.c does.  Better than nothing I guess
    import builtins
    raw_input = builtins.input
    builtins.input = _wrapper.input


raw_input: Callable[[object], str] | None = None
```
