## Supplementary software v0.2.1 for "Virtual control arms for paediatric myopia trials: external validation of axial-elongation models": simple_interact.py

```
#   Copyright 2000-2010 Michael Hudson-Doyle <micahel@gmail.com>
#                       Armin Rigo
#
#                        All Rights Reserved
#
#
# Permission to use, copy, modify, and distribute this software and
# its documentation for any purpose is hereby granted without fee,
# provided that the above copyright notice appear in all copies and
# that both that copyright notice and this permission notice appear in
# supporting documentation.
#
# THE AUTHOR MICHAEL HUDSON DISCLAIMS ALL WARRANTIES WITH REGARD TO
# THIS SOFTWARE, INCLUDING ALL IMPLIED WARRANTIES OF MERCHANTABILITY
# AND FITNESS, IN NO EVENT SHALL THE AUTHOR BE LIABLE FOR ANY SPECIAL,
# INDIRECT OR CONSEQUENTIAL DAMAGES OR ANY DAMAGES WHATSOEVER
# RESULTING FROM LOSS OF USE, DATA OR PROFITS, WHETHER IN AN ACTION OF
# CONTRACT, NEGLIGENCE OR OTHER TORTIOUS ACTION, ARISING OUT OF OR IN
# CONNECTION WITH THE USE OR PERFORMANCE OF THIS SOFTWARE.

"""This is an alternative to python_reader which tries to emulate
the CPython prompt as closely as possible, with the exception of
allowing multiline input and multiline history entries.
"""

from __future__ import annotations

import _sitebuiltins
import linecache
import functools
import os
import sys
import code

from .readline import _get_reader, multiline_input

TYPE_CHECKING = False

if TYPE_CHECKING:
    from typing import Any


_error: tuple[type[Exception], ...] | type[Exception]
try:
    from .unix_console import _error
except ModuleNotFoundError:
    from .windows_console import _error

def check() -> str:
    """Returns the error message if there is a problem initializing the state."""
    try:
        _get_reader()
    except _error as e:
        if term := os.environ.get("TERM", ""):
            term = f"; TERM={term}"
        return str(str(e) or repr(e) or "unknown error") + term
    return ""


def _strip_final_indent(text: str) -> str:
    # kill spaces and tabs at the end, but only if they follow '\n'.
    # meant to remove the auto-indentation only (although it would of
    # course also remove explicitly-added indentation).
    short = text.rstrip(" \t")
    n = len(short)
    if n > 0 and text[n - 1] == "\n":
        return short
    return text


def _clear_screen():
    reader = _get_reader()
    reader.scheduled_commands.append("clear_screen")


REPL_COMMANDS = {
    "exit": _sitebuiltins.Quitter('exit', ''),
    "quit": _sitebuiltins.Quitter('quit' ,''),
    "copyright": _sitebuiltins._Printer('copyright', sys.copyright),
    "help": _sitebuiltins._Helper(),
    "clear": _clear_screen,
    "\x1a": _sitebuiltins.Quitter('\x1a', ''),
}


def _more_lines(console: code.InteractiveConsole, unicodetext: str) -> bool:
    # ooh, look at the hack:
    src = _strip_final_indent(unicodetext)
    try:
        code = console.compile(src, "<stdin>", "single")
    except (OverflowError, SyntaxError, ValueError):
        lines = src.splitlines(keepends=True)
        if len(lines) == 1:
            return False

        last_line = lines[-1]
        was_indented = last_line.startswith((" ", "\t"))
        not_empty = last_line.strip() != ""
        incomplete = not last_line.endswith("\n")
        return (was_indented or not_empty) and incomplete
    else:
        return code is None


def run_multiline_interactive_console(
    console: code.InteractiveConsole,
    *,
    future_flags: int = 0,
) -> None:
    from .readline import _setup
    _setup(console.locals)
    if future_flags:
        console.compile.compiler.flags |= future_flags

    more_lines = functools.partial(_more_lines, console)
    input_n = 0

    def maybe_run_command(statement: str) -> bool:
        statement = statement.strip()
        if statement in console.locals or statement not in REPL_COMMANDS:
            return False

        reader = _get_reader()
        reader.history.pop()  # skip internal commands in history
        command = REPL_COMMANDS[statement]
        if callable(command):
            # Make sure that history does not change because of commands
            with reader.suspend_history():
                command()
            return True
        return False

    while 1:
        try:
            try:
                sys.stdout.flush()
            except Exception:
                pass

            ps1 = getattr(sys, "ps1", ">>> ")
            ps2 = getattr(sys, "ps2", "... ")
            try:
                statement = multiline_input(more_lines, ps1, ps2)
            except EOFError:
                break

            if maybe_run_command(statement):
                continue

            input_name = f"<python-input-{input_n}>"
            linecache._register_code(input_name, statement, "<stdin>")  # type: ignore[attr-defined]
            more = console.push(_strip_final_indent(statement), filename=input_name, _symbol="single")  # type: ignore[call-arg]
            assert not more
            input_n += 1
        except KeyboardInterrupt:
            r = _get_reader()
            if r.input_trans is r.isearch_trans:
                r.do_cmd(("isearch-end", [""]))
            r.pos = len(r.get_unicode())
            r.dirty = True
            r.refresh()
            r.in_bracketed_paste = False
            console.write("\nKeyboardInterrupt\n")
            console.resetbuffer()
        except MemoryError:
            console.write("\nMemoryError\n")
            console.resetbuffer()
```
