## Supplementary software v0.2.1 for "Virtual control arms for paediatric myopia trials: external validation of axial-elongation models": trace.py

```
from __future__ import annotations

import os

# types
if False:
    from typing import IO


trace_file: IO[str] | None = None
if trace_filename := os.environ.get("PYREPL_TRACE"):
    trace_file = open(trace_filename, "a")


def trace(line: str, *k: object, **kw: object) -> None:
    if trace_file is None:
        return
    if k or kw:
        line = line.format(*k, **kw)
    trace_file.write(line + "\n")
    trace_file.flush()
```
