## Supplementary software v0.2.1 for "Virtual control arms for paediatric myopia trials: external validation of axial-elongation models": types.py

```
from collections.abc import Callable, Iterator

Callback = Callable[[], object]
SimpleContextManager = Iterator[None]
KeySpec = str  # like r"\C-c"
CommandName = str  # like "interrupt"
EventTuple = tuple[CommandName, str]
Completer = Callable[[str, int], str | None]
```
