## Supplementary software v0.2.1 for "Virtual control arms for paediatric myopia trials: external validation of axial-elongation models": unix_console.py

```
#   Copyright 2000-2010 Michael Hudson-Doyle <micahel@gmail.com>
#                       Antonio Cuni
#                       Armin Rigo
#
#                        All Rights Reserved
#
#
# Permission to use, copy, modify, and distribute this software and
# its documentation for any purpose is hereby granted without fee,
# provided that the above copyright notice appear in all copies and
# that both that copyright notice and this permission notice appear in
# supporting documentation.
#
# THE AUTHOR MICHAEL HUDSON DISCLAIMS ALL WARRANTIES WITH REGARD TO
# THIS SOFTWARE, INCLUDING ALL IMPLIED WARRANTIES OF MERCHANTABILITY
# AND FITNESS, IN NO EVENT SHALL THE AUTHOR BE LIABLE FOR ANY SPECIAL,
# INDIRECT OR CONSEQUENTIAL DAMAGES OR ANY DAMAGES WHATSOEVER
# RESULTING FROM LOSS OF USE, DATA OR PROFITS, WHETHER IN AN ACTION OF
# CONTRACT, NEGLIGENCE OR OTHER TORTIOUS ACTION, ARISING OUT OF OR IN
# CONNECTION WITH THE USE OR PERFORMANCE OF THIS SOFTWARE.

from __future__ import annotations

import errno
import os
import re
import select
import signal
import struct
import termios
import time
import platform
from fcntl import ioctl

from . import curses
from .console import Console, Event
from .fancy_termios import tcgetattr, tcsetattr
from .trace import trace
from .unix_eventqueue import EventQueue
from .utils import wlen


TYPE_CHECKING = False

# types
if TYPE_CHECKING:
    from typing import IO, Literal, overload
else:
    overload = lambda func: None


class InvalidTerminal(RuntimeError):
    pass


_error = (termios.error, curses.error, InvalidTerminal)

SIGWINCH_EVENT = "repaint"

FIONREAD = getattr(termios, "FIONREAD", None)
TIOCGWINSZ = getattr(termios, "TIOCGWINSZ", None)

# ------------ start of baudrate definitions ------------

# Add (possibly) missing baudrates (check termios man page) to termios


def add_baudrate_if_supported(dictionary: dict[int, int], rate: int) -> None:
    baudrate_name = "B%d" % rate
    if hasattr(termios, baudrate_name):
        dictionary[getattr(termios, baudrate_name)] = rate


# Check the termios man page (Line speed) to know where these
# values come from.
potential_baudrates = [
    0,
    110,
    115200,
    1200,
    134,
    150,
    1800,
    19200,
    200,
    230400,
    2400,
    300,
    38400,
    460800,
    4800,
    50,
    57600,
    600,
    75,
    9600,
]

ratedict: dict[int, int] = {}
for rate in potential_baudrates:
    add_baudrate_if_supported(ratedict, rate)

# Clean up variables to avoid unintended usage
del rate, add_baudrate_if_supported

# ------------ end of baudrate definitions ------------

delayprog = re.compile(b"\\$<([0-9]+)((?:/|\\*){0,2})>")

try:
    poll: type[select.poll] = select.poll
except AttributeError:
    # this is exactly the minumum necessary to support what we
    # do with poll objects
    class MinimalPoll:
        def __init__(self):
            pass

        def register(self, fd, flag):
            self.fd = fd
        # note: The 'timeout' argument is received as *milliseconds*
        def poll(self, timeout: float | None = None) -> list[int]:
            if timeout is None:
                r, w, e = select.select([self.fd], [], [])
            else:
                r, w, e = select.select([self.fd], [], [], timeout/1000)
            return r

    poll = MinimalPoll  # type: ignore[assignment]


class UnixConsole(Console):
    def __init__(
        self,
        f_in: IO[bytes] | int = 0,
        f_out: IO[bytes] | int = 1,
        term: str = "",
        encoding: str = "",
    ):
        """
        Initialize the UnixConsole.

        Parameters:
        - f_in (int or file-like object): Input file descriptor or object.
        - f_out (int or file-like object): Output file descriptor or object.
        - term (str): Terminal name.
        - encoding (str): Encoding to use for I/O operations.
        """
        super().__init__(f_in, f_out, term, encoding)

        self.pollob = poll()
        self.pollob.register(self.input_fd, select.POLLIN)
        self.input_buffer = b""
        self.input_buffer_pos = 0
        curses.setupterm(term or None, self.output_fd)
        self.term = term

        @overload
        def _my_getstr(cap: str, optional: Literal[False] = False) -> bytes: ...

        @overload
        def _my_getstr(cap: str, optional: bool) -> bytes | None: ...

        def _my_getstr(cap: str, optional: bool = False) -> bytes | None:
            r = curses.tigetstr(cap)
            if not optional and r is None:
                raise InvalidTerminal(
                    f"terminal doesn't have the required {cap} capability"
                )
            return r

        self._bel = _my_getstr("bel")
        self._civis = _my_getstr("civis", optional=True)
        self._clear = _my_getstr("clear")
        self._cnorm = _my_getstr("cnorm", optional=True)
        self._cub = _my_getstr("cub", optional=True)
        self._cub1 = _my_getstr("cub1", optional=True)
        self._cud = _my_getstr("cud", optional=True)
        self._cud1 = _my_getstr("cud1", optional=True)
        self._cuf = _my_getstr("cuf", optional=True)
        self._cuf1 = _my_getstr("cuf1", optional=True)
        self._cup = _my_getstr("cup")
        self._cuu = _my_getstr("cuu", optional=True)
        self._cuu1 = _my_getstr("cuu1", optional=True)
        self._dch1 = _my_getstr("dch1", optional=True)
        self._dch = _my_getstr("dch", optional=True)
        self._el = _my_getstr("el")
        self._hpa = _my_getstr("hpa", optional=True)
        self._ich = _my_getstr("ich", optional=True)
        self._ich1 = _my_getstr("ich1", optional=True)
        self._ind = _my_getstr("ind", optional=True)
        self._pad = _my_getstr("pad", optional=True)
        self._ri = _my_getstr("ri", optional=True)
        self._rmkx = _my_getstr("rmkx", optional=True)
        self._smkx = _my_getstr("smkx", optional=True)

        self.__setup_movement()

        self.event_queue = EventQueue(self.input_fd, self.encoding)
        self.cursor_visible = 1

    def more_in_buffer(self) -> bool:
        return bool(
            self.input_buffer
            and self.input_buffer_pos < len(self.input_buffer)
        )

    def __read(self, n: int) -> bytes:
        if not self.more_in_buffer():
            self.input_buffer = os.read(self.input_fd, 10000)

        ret = self.input_buffer[self.input_buffer_pos : self.input_buffer_pos + n]
        self.input_buffer_pos += len(ret)
        if self.input_buffer_pos >= len(self.input_buffer):
            self.input_buffer = b""
            self.input_buffer_pos = 0
        return ret


    def change_encoding(self, encoding: str) -> None:
        """
        Change the encoding used for I/O operations.

        Parameters:
        - encoding (str): New encoding to use.
        """
        self.encoding = encoding

    def refresh(self, screen, c_xy):
        """
        Refresh the console screen.

        Parameters:
        - screen (list): List of strings representing the screen contents.
        - c_xy (tuple): Cursor position (x, y) on the screen.
        """
        cx, cy = c_xy
        if not self.__gone_tall:
            while len(self.screen) < min(len(screen), self.height):
                self.__hide_cursor()
                self.__move(0, len(self.screen) - 1)
                self.__write("\n")
                self.posxy = 0, len(self.screen)
                self.screen.append("")
        else:
            while len(self.screen) < len(screen):
                self.screen.append("")

        if len(screen) > self.height:
            self.__gone_tall = 1
            self.__move = self.__move_tall

        px, py = self.posxy
        old_offset = offset = self.__offset
        height = self.height

        # we make sure the cursor is on the screen, and that we're
        # using all of the screen if we can
        if cy < offset:
            offset = cy
        elif cy >= offset + height:
            offset = cy - height + 1
        elif offset > 0 and len(screen) < offset + height:
            offset = max(len(screen) - height, 0)
            screen.append("")

        oldscr = self.screen[old_offset : old_offset + height]
        newscr = screen[offset : offset + height]

        # use hardware scrolling if we have it.
        if old_offset > offset and self._ri:
            self.__hide_cursor()
            self.__write_code(self._cup, 0, 0)
            self.posxy = 0, old_offset
            for i in range(old_offset - offset):
                self.__write_code(self._ri)
                oldscr.pop(-1)
                oldscr.insert(0, "")
        elif old_offset < offset and self._ind:
            self.__hide_cursor()
            self.__write_code(self._cup, self.height - 1, 0)
            self.posxy = 0, old_offset + self.height - 1
            for i in range(offset - old_offset):
                self.__write_code(self._ind)
                oldscr.pop(0)
                oldscr.append("")

        self.__offset = offset

        for (
            y,
            oldline,
            newline,
        ) in zip(range(offset, offset + height), oldscr, newscr):
            if oldline != newline:
                self.__write_changed_line(y, oldline, newline, px)

        y = len(newscr)
        while y < len(oldscr):
            self.__hide_cursor()
            self.__move(0, y)
            self.posxy = 0, y
            self.__write_code(self._el)
            y += 1

        self.__show_cursor()

        self.screen = screen.copy()
        self.move_cursor(cx, cy)
        self.flushoutput()

    def move_cursor(self, x, y):
        """
        Move the cursor to the specified position on the screen.

        Parameters:
        - x (int): X coordinate.
        - y (int): Y coordinate.
        """
        if y < self.__offset or y >= self.__offset + self.height:
            self.event_queue.insert(Event("scroll", None))
        else:
            self.__move(x, y)
            self.posxy = x, y
            self.flushoutput()

    def prepare(self):
        """
        Prepare the console for input/output operations.
        """
        self.__svtermstate = tcgetattr(self.input_fd)
        raw = self.__svtermstate.copy()
        raw.iflag &= ~(termios.INPCK | termios.ISTRIP | termios.IXON)
        raw.oflag &= ~(termios.OPOST)
        raw.cflag &= ~(termios.CSIZE | termios.PARENB)
        raw.cflag |= termios.CS8
        raw.iflag |= termios.BRKINT
        raw.lflag &= ~(termios.ICANON | termios.ECHO | termios.IEXTEN)
        raw.lflag |= termios.ISIG
        raw.cc[termios.VMIN] = 1
        raw.cc[termios.VTIME] = 0
        tcsetattr(self.input_fd, termios.TCSADRAIN, raw)

        # In macOS terminal we need to deactivate line wrap via ANSI escape code
        if platform.system() == "Darwin" and os.getenv("TERM_PROGRAM") == "Apple_Terminal":
            os.write(self.output_fd, b"\033[?7l")

        self.screen = []
        self.height, self.width = self.getheightwidth()

        self.__buffer = []

        self.posxy = 0, 0
        self.__gone_tall = 0
        self.__move = self.__move_short
        self.__offset = 0

        self.__maybe_write_code(self._smkx)

        try:
            self.old_sigwinch = signal.signal(signal.SIGWINCH, self.__sigwinch)
        except ValueError:
            pass

        self.__enable_bracketed_paste()

    def restore(self):
        """
        Restore the console to the default state
        """
        self.__disable_bracketed_paste()
        self.__maybe_write_code(self._rmkx)
        self.flushoutput()
        tcsetattr(self.input_fd, termios.TCSADRAIN, self.__svtermstate)

        if platform.system() == "Darwin" and os.getenv("TERM_PROGRAM") == "Apple_Terminal":
            os.write(self.output_fd, b"\033[?7h")

        if hasattr(self, "old_sigwinch"):
            signal.signal(signal.SIGWINCH, self.old_sigwinch)
            del self.old_sigwinch

    def push_char(self, char: int | bytes) -> None:
        """
        Push a character to the console event queue.
        """
        trace("push char {char!r}", char=char)
        self.event_queue.push(char)

    def get_event(self, block: bool = True) -> Event | None:
        """
        Get an event from the console event queue.

        Parameters:
        - block (bool): Whether to block until an event is available.

        Returns:
        - Event: Event object from the event queue.
        """
        if not block and not self.wait(timeout=0):
            return None

        while self.event_queue.empty():
            while True:
                try:
                    self.push_char(self.__read(1))
                except OSError as err:
                    if err.errno == errno.EINTR:
                        if not self.event_queue.empty():
                            return self.event_queue.get()
                        else:
                            continue
                    else:
                        raise
                else:
                    break
        return self.event_queue.get()

    def wait(self, timeout: float | None = None) -> bool:
        """
        Wait for events on the console.
        """
        return (
            not self.event_queue.empty()
            or self.more_in_buffer()
            or bool(self.pollob.poll(timeout))
        )

    def set_cursor_vis(self, visible):
        """
        Set the visibility of the cursor.

        Parameters:
        - visible (bool): Visibility flag.
        """
        if visible:
            self.__show_cursor()
        else:
            self.__hide_cursor()

    if TIOCGWINSZ:

        def getheightwidth(self):
            """
            Get the height and width of the console.

            Returns:
            - tuple: Height and width of the console.
            """
            try:
                return int(os.environ["LINES"]), int(os.environ["COLUMNS"])
            except (KeyError, TypeError, ValueError):
                try:
                    size = ioctl(self.input_fd, TIOCGWINSZ, b"\000" * 8)
                except OSError:
                    return 25, 80
                height, width = struct.unpack("hhhh", size)[0:2]
                if not height:
                    return 25, 80
                return height, width

    else:

        def getheightwidth(self):
            """
            Get the height and width of the console.

            Returns:
            - tuple: Height and width of the console.
            """
            try:
                return int(os.environ["LINES"]), int(os.environ["COLUMNS"])
            except (KeyError, TypeError, ValueError):
                return 25, 80

    def forgetinput(self):
        """
        Discard any pending input on the console.
        """
        termios.tcflush(self.input_fd, termios.TCIFLUSH)

    def flushoutput(self):
        """
        Flush the output buffer.
        """
        for text, iscode in self.__buffer:
            if iscode:
                self.__tputs(text)
            else:
                os.write(self.output_fd, text.encode(self.encoding, "replace"))
        del self.__buffer[:]

    def finish(self):
        """
        Finish console operations and flush the output buffer.
        """
        y = len(self.screen) - 1
        while y >= 0 and not self.screen[y]:
            y -= 1
        self.__move(0, min(y, self.height + self.__offset - 1))
        self.__write("\n\r")
        self.flushoutput()

    def beep(self):
        """
        Emit a beep sound.
        """
        self.__maybe_write_code(self._bel)
        self.flushoutput()

    if FIONREAD:

        def getpending(self):
            """
            Get pending events from the console event queue.

            Returns:
            - Event: Pending event from the event queue.
            """
            e = Event("key", "", b"")

            while not self.event_queue.empty():
                e2 = self.event_queue.get()
                e.data += e2.data
                e.raw += e.raw

            amount = struct.unpack("i", ioctl(self.input_fd, FIONREAD, b"\0\0\0\0"))[0]
            raw = self.__read(amount)
            data = str(raw, self.encoding, "replace")
            e.data += data
            e.raw += raw
            return e

    else:

        def getpending(self):
            """
            Get pending events from the console event queue.

            Returns:
            - Event: Pending event from the event queue.
            """
            e = Event("key", "", b"")

            while not self.event_queue.empty():
                e2 = self.event_queue.get()
                e.data += e2.data
                e.raw += e.raw

            amount = 10000
            raw = self.__read(amount)
            data = str(raw, self.encoding, "replace")
            e.data += data
            e.raw += raw
            return e

    def clear(self):
        """
        Clear the console screen.
        """
        self.__write_code(self._clear)
        self.__gone_tall = 1
        self.__move = self.__move_tall
        self.posxy = 0, 0
        self.screen = []

    @property
    def input_hook(self):
        try:
            import posix
        except ImportError:
            return None
        if posix._is_inputhook_installed():
            return posix._inputhook

    def __enable_bracketed_paste(self) -> None:
        os.write(self.output_fd, b"\x1b[?2004h")

    def __disable_bracketed_paste(self) -> None:
        os.write(self.output_fd, b"\x1b[?2004l")

    def __setup_movement(self):
        """
        Set up the movement functions based on the terminal capabilities.
        """
        if 0 and self._hpa:  # hpa don't work in windows telnet :-(
            self.__move_x = self.__move_x_hpa
        elif self._cub and self._cuf:
            self.__move_x = self.__move_x_cub_cuf
        elif self._cub1 and self._cuf1:
            self.__move_x = self.__move_x_cub1_cuf1
        else:
            raise RuntimeError("insufficient terminal (horizontal)")

        if self._cuu and self._cud:
            self.__move_y = self.__move_y_cuu_cud
        elif self._cuu1 and self._cud1:
            self.__move_y = self.__move_y_cuu1_cud1
        else:
            raise RuntimeError("insufficient terminal (vertical)")

        if self._dch1:
            self.dch1 = self._dch1
        elif self._dch:
            self.dch1 = curses.tparm(self._dch, 1)
        else:
            self.dch1 = None

        if self._ich1:
            self.ich1 = self._ich1
        elif self._ich:
            self.ich1 = curses.tparm(self._ich, 1)
        else:
            self.ich1 = None

        self.__move = self.__move_short

    def __write_changed_line(self, y, oldline, newline, px_coord):
        # this is frustrating; there's no reason to test (say)
        # self.dch1 inside the loop -- but alternative ways of
        # structuring this function are equally painful (I'm trying to
        # avoid writing code generators these days...)
        minlen = min(wlen(oldline), wlen(newline))
        x_pos = 0
        x_coord = 0

        px_pos = 0
        j = 0
        for c in oldline:
            if j >= px_coord:
                break
            j += wlen(c)
            px_pos += 1

        # reuse the oldline as much as possible, but stop as soon as we
        # encounter an ESCAPE, because it might be the start of an escape
        # sequene
        while (
            x_coord < minlen
            and oldline[x_pos] == newline[x_pos]
            and newline[x_pos] != "\x1b"
        ):
            x_coord += wlen(newline[x_pos])
            x_pos += 1

        # if we need to insert a single character right after the first detected change
        if oldline[x_pos:] == newline[x_pos + 1 :] and self.ich1:
            if (
                y == self.posxy[1]
                and x_coord > self.posxy[0]
                and oldline[px_pos:x_pos] == newline[px_pos + 1 : x_pos + 1]
            ):
                x_pos = px_pos
                x_coord = px_coord
            character_width = wlen(newline[x_pos])
            self.__move(x_coord, y)
            self.__write_code(self.ich1)
            self.__write(newline[x_pos])
            self.posxy = x_coord + character_width, y

        # if it's a single character change in the middle of the line
        elif (
            x_coord < minlen
            and oldline[x_pos + 1 :] == newline[x_pos + 1 :]
            and wlen(oldline[x_pos]) == wlen(newline[x_pos])
        ):
            character_width = wlen(newline[x_pos])
            self.__move(x_coord, y)
            self.__write(newline[x_pos])
            self.posxy = x_coord + character_width, y

        # if this is the last character to fit in the line and we edit in the middle of the line
        elif (
            self.dch1
            and self.ich1
            and wlen(newline) == self.width
            and x_coord < wlen(newline) - 2
            and newline[x_pos + 1 : -1] == oldline[x_pos:-2]
        ):
            self.__hide_cursor()
            self.__move(self.width - 2, y)
            self.posxy = self.width - 2, y
            self.__write_code(self.dch1)

            character_width = wlen(newline[x_pos])
            self.__move(x_coord, y)
            self.__write_code(self.ich1)
            self.__write(newline[x_pos])
            self.posxy = character_width + 1, y

        else:
            self.__hide_cursor()
            self.__move(x_coord, y)
            if wlen(oldline) > wlen(newline):
                self.__write_code(self._el)
            self.__write(newline[x_pos:])
            self.posxy = wlen(newline), y

        if "\x1b" in newline:
            # ANSI escape characters are present, so we can't assume
            # anything about the position of the cursor.  Moving the cursor
            # to the left margin should work to get to a known position.
            self.move_cursor(0, y)

    def __write(self, text):
        self.__buffer.append((text, 0))

    def __write_code(self, fmt, *args):
        self.__buffer.append((curses.tparm(fmt, *args), 1))

    def __maybe_write_code(self, fmt, *args):
        if fmt:
            self.__write_code(fmt, *args)

    def __move_y_cuu1_cud1(self, y):
        assert self._cud1 is not None
        assert self._cuu1 is not None
        dy = y - self.posxy[1]
        if dy > 0:
            self.__write_code(dy * self._cud1)
        elif dy < 0:
            self.__write_code((-dy) * self._cuu1)

    def __move_y_cuu_cud(self, y):
        dy = y - self.posxy[1]
        if dy > 0:
            self.__write_code(self._cud, dy)
        elif dy < 0:
            self.__write_code(self._cuu, -dy)

    def __move_x_hpa(self, x: int) -> None:
        if x != self.posxy[0]:
            self.__write_code(self._hpa, x)

    def __move_x_cub1_cuf1(self, x: int) -> None:
        assert self._cuf1 is not None
        assert self._cub1 is not None
        dx = x - self.posxy[0]
        if dx > 0:
            self.__write_code(self._cuf1 * dx)
        elif dx < 0:
            self.__write_code(self._cub1 * (-dx))

    def __move_x_cub_cuf(self, x: int) -> None:
        dx = x - self.posxy[0]
        if dx > 0:
            self.__write_code(self._cuf, dx)
        elif dx < 0:
            self.__write_code(self._cub, -dx)

    def __move_short(self, x, y):
        self.__move_x(x)
        self.__move_y(y)

    def __move_tall(self, x, y):
        assert 0 <= y - self.__offset < self.height, y - self.__offset
        self.__write_code(self._cup, y - self.__offset, x)

    def __sigwinch(self, signum, frame):
        self.height, self.width = self.getheightwidth()
        self.event_queue.insert(Event("resize", None))

    def __hide_cursor(self):
        if self.cursor_visible:
            self.__maybe_write_code(self._civis)
            self.cursor_visible = 0

    def __show_cursor(self):
        if not self.cursor_visible:
            self.__maybe_write_code(self._cnorm)
            self.cursor_visible = 1

    def repaint(self):
        if not self.__gone_tall:
            self.posxy = 0, self.posxy[1]
            self.__write("\r")
            ns = len(self.screen) * ["\000" * self.width]
            self.screen = ns
        else:
            self.posxy = 0, self.__offset
            self.__move(0, self.__offset)
            ns = self.height * ["\000" * self.width]
            self.screen = ns

    def __tputs(self, fmt, prog=delayprog):
        """A Python implementation of the curses tputs function; the
        curses one can't really be wrapped in a sane manner.

        I have the strong suspicion that this is complexity that
        will never do anyone any good."""
        # using .get() means that things will blow up
        # only if the bps is actually needed (which I'm
        # betting is pretty unlkely)
        bps = ratedict.get(self.__svtermstate.ospeed)
        while 1:
            m = prog.search(fmt)
            if not m:
                os.write(self.output_fd, fmt)
                break
            x, y = m.span()
            os.write(self.output_fd, fmt[:x])
            fmt = fmt[y:]
            delay = int(m.group(1))
            if b"*" in m.group(2):
                delay *= self.height
            if self._pad and bps is not None:
                nchars = (bps * delay) / 1000
                os.write(self.output_fd, self._pad * nchars)
            else:
                time.sleep(float(delay) / 1000.0)
```
