## Supplementary software v0.2.1 for "Virtual control arms for paediatric myopia trials: external validation of axial-elongation models": unix_eventqueue.py

```
#   Copyright 2000-2008 Michael Hudson-Doyle <micahel@gmail.com>
#                       Armin Rigo
#
#                        All Rights Reserved
#
#
# Permission to use, copy, modify, and distribute this software and
# its documentation for any purpose is hereby granted without fee,
# provided that the above copyright notice appear in all copies and
# that both that copyright notice and this permission notice appear in
# supporting documentation.
#
# THE AUTHOR MICHAEL HUDSON DISCLAIMS ALL WARRANTIES WITH REGARD TO
# THIS SOFTWARE, INCLUDING ALL IMPLIED WARRANTIES OF MERCHANTABILITY
# AND FITNESS, IN NO EVENT SHALL THE AUTHOR BE LIABLE FOR ANY SPECIAL,
# INDIRECT OR CONSEQUENTIAL DAMAGES OR ANY DAMAGES WHATSOEVER
# RESULTING FROM LOSS OF USE, DATA OR PROFITS, WHETHER IN AN ACTION OF
# CONTRACT, NEGLIGENCE OR OTHER TORTIOUS ACTION, ARISING OUT OF OR IN
# CONNECTION WITH THE USE OR PERFORMANCE OF THIS SOFTWARE.

from collections import deque

from . import keymap
from .console import Event
from . import curses
from .trace import trace
from termios import tcgetattr, VERASE
import os


# Mapping of human-readable key names to their terminal-specific codes
TERMINAL_KEYNAMES = {
    "delete": "kdch1",
    "down": "kcud1",
    "end": "kend",
    "enter": "kent",
    "home": "khome",
    "insert": "kich1",
    "left": "kcub1",
    "page down": "knp",
    "page up": "kpp",
    "right": "kcuf1",
    "up": "kcuu1",
}


# Function keys F1-F20 mapping
TERMINAL_KEYNAMES.update(("f%d" % i, "kf%d" % i) for i in range(1, 21))

# Known CTRL-arrow keycodes
CTRL_ARROW_KEYCODES= {
    # for xterm, gnome-terminal, xfce terminal, etc.
    b'\033[1;5D': 'ctrl left',
    b'\033[1;5C': 'ctrl right',
    # for rxvt
    b'\033Od': 'ctrl left',
    b'\033Oc': 'ctrl right',
}

def get_terminal_keycodes() -> dict[bytes, str]:
    """
    Generates a dictionary mapping terminal keycodes to human-readable names.
    """
    keycodes = {}
    for key, terminal_code in TERMINAL_KEYNAMES.items():
        keycode = curses.tigetstr(terminal_code)
        trace('key {key} tiname {terminal_code} keycode {keycode!r}', **locals())
        if keycode:
            keycodes[keycode] = key
    keycodes.update(CTRL_ARROW_KEYCODES)
    return keycodes

class EventQueue:
    def __init__(self, fd: int, encoding: str) -> None:
        self.keycodes = get_terminal_keycodes()
        if os.isatty(fd):
            backspace = tcgetattr(fd)[6][VERASE]
            self.keycodes[backspace] = "backspace"
        self.compiled_keymap = keymap.compile_keymap(self.keycodes)
        self.keymap = self.compiled_keymap
        trace("keymap {k!r}", k=self.keymap)
        self.encoding = encoding
        self.events: deque[Event] = deque()
        self.buf = bytearray()

    def get(self) -> Event | None:
        """
        Retrieves the next event from the queue.
        """
        if self.events:
            return self.events.popleft()
        else:
            return None

    def empty(self) -> bool:
        """
        Checks if the queue is empty.
        """
        return not self.events

    def flush_buf(self) -> bytearray:
        """
        Flushes the buffer and returns its contents.
        """
        old = self.buf
        self.buf = bytearray()
        return old

    def insert(self, event: Event) -> None:
        """
        Inserts an event into the queue.
        """
        trace('added event {event}', event=event)
        self.events.append(event)

    def push(self, char: int | bytes) -> None:
        """
        Processes a character by updating the buffer and handling special key mappings.
        """
        ord_char = char if isinstance(char, int) else ord(char)
        char = bytes(bytearray((ord_char,)))
        self.buf.append(ord_char)
        if char in self.keymap:
            if self.keymap is self.compiled_keymap:
                #sanity check, buffer is empty when a special key comes
                assert len(self.buf) == 1
            k = self.keymap[char]
            trace('found map {k!r}', k=k)
            if isinstance(k, dict):
                self.keymap = k
            else:
                self.insert(Event('key', k, self.flush_buf()))
                self.keymap = self.compiled_keymap

        elif self.buf and self.buf[0] == 27:  # escape
            # escape sequence not recognized by our keymap: propagate it
            # outside so that i can be recognized as an M-... key (see also
            # the docstring in keymap.py
            trace('unrecognized escape sequence, propagating...')
            self.keymap = self.compiled_keymap
            self.insert(Event('key', '\033', bytearray(b'\033')))
            for _c in self.flush_buf()[1:]:
                self.push(_c)

        else:
            try:
                decoded = bytes(self.buf).decode(self.encoding)
            except UnicodeError:
                return
            else:
                self.insert(Event('key', decoded, self.flush_buf()))
            self.keymap = self.compiled_keymap
```
