## Supplementary software v0.2.1 for "Virtual control arms for paediatric myopia trials: external validation of axial-elongation models": utils.py

```
import re
import unicodedata
import functools

ANSI_ESCAPE_SEQUENCE = re.compile(r"\x1b\[[ -@]*[A-~]")


@functools.cache
def str_width(c: str) -> int:
    if ord(c) < 128:
        return 1
    w = unicodedata.east_asian_width(c)
    if w in ('N', 'Na', 'H', 'A'):
        return 1
    return 2


def wlen(s: str) -> int:
    if len(s) == 1 and s != '\x1a':
        return str_width(s)
    length = sum(str_width(i) for i in s)
    # remove lengths of any escape sequences
    sequence = ANSI_ESCAPE_SEQUENCE.findall(s)
    ctrl_z_cnt = s.count('\x1a')
    return length - sum(len(i) for i in sequence) + ctrl_z_cnt
```
