## Supplementary software v0.2.1 for "Virtual control arms for paediatric myopia trials: external validation of axial-elongation models": windows_console.py

```
#   Copyright 2000-2004 Michael Hudson-Doyle <micahel@gmail.com>
#
#                        All Rights Reserved
#
#
# Permission to use, copy, modify, and distribute this software and
# its documentation for any purpose is hereby granted without fee,
# provided that the above copyright notice appear in all copies and
# that both that copyright notice and this permission notice appear in
# supporting documentation.
#
# THE AUTHOR MICHAEL HUDSON DISCLAIMS ALL WARRANTIES WITH REGARD TO
# THIS SOFTWARE, INCLUDING ALL IMPLIED WARRANTIES OF MERCHANTABILITY
# AND FITNESS, IN NO EVENT SHALL THE AUTHOR BE LIABLE FOR ANY SPECIAL,
# INDIRECT OR CONSEQUENTIAL DAMAGES OR ANY DAMAGES WHATSOEVER
# RESULTING FROM LOSS OF USE, DATA OR PROFITS, WHETHER IN AN ACTION OF
# CONTRACT, NEGLIGENCE OR OTHER TORTIOUS ACTION, ARISING OUT OF OR IN
# CONNECTION WITH THE USE OR PERFORMANCE OF THIS SOFTWARE.

from __future__ import annotations

import io
import os
import sys
import time
import msvcrt

from collections import deque
import ctypes
from ctypes.wintypes import (
    _COORD,
    WORD,
    SMALL_RECT,
    BOOL,
    HANDLE,
    CHAR,
    DWORD,
    WCHAR,
    SHORT,
)
from ctypes import Structure, POINTER, Union
from .console import Event, Console
from .trace import trace
from .utils import wlen

try:
    from ctypes import GetLastError, WinDLL, windll, WinError  # type: ignore[attr-defined]
except:
    # Keep MyPy happy off Windows
    from ctypes import CDLL as WinDLL, cdll as windll

    def GetLastError() -> int:
        return 42

    class WinError(OSError):  # type: ignore[no-redef]
        def __init__(self, err: int | None, descr: str | None = None) -> None:
            self.err = err
            self.descr = descr


TYPE_CHECKING = False

if TYPE_CHECKING:
    from typing import IO

# Virtual-Key Codes: https://learn.microsoft.com/en-us/windows/win32/inputdev/virtual-key-codes
VK_MAP: dict[int, str] = {
    0x23: "end",  # VK_END
    0x24: "home",  # VK_HOME
    0x25: "left",  # VK_LEFT
    0x26: "up",  # VK_UP
    0x27: "right",  # VK_RIGHT
    0x28: "down",  # VK_DOWN
    0x2E: "delete",  # VK_DELETE
    0x70: "f1",  # VK_F1
    0x71: "f2",  # VK_F2
    0x72: "f3",  # VK_F3
    0x73: "f4",  # VK_F4
    0x74: "f5",  # VK_F5
    0x75: "f6",  # VK_F6
    0x76: "f7",  # VK_F7
    0x77: "f8",  # VK_F8
    0x78: "f9",  # VK_F9
    0x79: "f10",  # VK_F10
    0x7A: "f11",  # VK_F11
    0x7B: "f12",  # VK_F12
    0x7C: "f13",  # VK_F13
    0x7D: "f14",  # VK_F14
    0x7E: "f15",  # VK_F15
    0x7F: "f16",  # VK_F16
    0x80: "f17",  # VK_F17
    0x81: "f18",  # VK_F18
    0x82: "f19",  # VK_F19
    0x83: "f20",  # VK_F20
}

# Console escape codes: https://learn.microsoft.com/en-us/windows/console/console-virtual-terminal-sequences
ERASE_IN_LINE = "\x1b[K"
MOVE_LEFT = "\x1b[{}D"
MOVE_RIGHT = "\x1b[{}C"
MOVE_UP = "\x1b[{}A"
MOVE_DOWN = "\x1b[{}B"
CLEAR = "\x1b[H\x1b[J"


class _error(Exception):
    pass


class WindowsConsole(Console):
    def __init__(
        self,
        f_in: IO[bytes] | int = 0,
        f_out: IO[bytes] | int = 1,
        term: str = "",
        encoding: str = "",
    ):
        super().__init__(f_in, f_out, term, encoding)

        SetConsoleMode(
            OutHandle,
            ENABLE_WRAP_AT_EOL_OUTPUT
            | ENABLE_PROCESSED_OUTPUT
            | ENABLE_VIRTUAL_TERMINAL_PROCESSING,
        )
        self.screen: list[str] = []
        self.width = 80
        self.height = 25
        self.__offset = 0
        self.event_queue: deque[Event] = deque()
        try:
            self.out = io._WindowsConsoleIO(self.output_fd, "w")  # type: ignore[attr-defined]
        except ValueError:
            # Console I/O is redirected, fallback...
            self.out = None

    def refresh(self, screen: list[str], c_xy: tuple[int, int]) -> None:
        """
        Refresh the console screen.

        Parameters:
        - screen (list): List of strings representing the screen contents.
        - c_xy (tuple): Cursor position (x, y) on the screen.
        """
        cx, cy = c_xy

        while len(self.screen) < min(len(screen), self.height):
            self._hide_cursor()
            self._move_relative(0, len(self.screen) - 1)
            self.__write("\n")
            self.posxy = 0, len(self.screen)
            self.screen.append("")

        px, py = self.posxy
        old_offset = offset = self.__offset
        height = self.height

        # we make sure the cursor is on the screen, and that we're
        # using all of the screen if we can
        if cy < offset:
            offset = cy
        elif cy >= offset + height:
            offset = cy - height + 1
            scroll_lines = offset - old_offset

            # Scrolling the buffer as the current input is greater than the visible
            # portion of the window.  We need to scroll the visible portion and the
            # entire history
            self._scroll(scroll_lines, self._getscrollbacksize())
            self.posxy = self.posxy[0], self.posxy[1] + scroll_lines
            self.__offset += scroll_lines

            for i in range(scroll_lines):
                self.screen.append("")
        elif offset > 0 and len(screen) < offset + height:
            offset = max(len(screen) - height, 0)
            screen.append("")

        oldscr = self.screen[old_offset : old_offset + height]
        newscr = screen[offset : offset + height]

        self.__offset = offset

        self._hide_cursor()
        for (
            y,
            oldline,
            newline,
        ) in zip(range(offset, offset + height), oldscr, newscr):
            if oldline != newline:
                self.__write_changed_line(y, oldline, newline, px)

        y = len(newscr)
        while y < len(oldscr):
            self._move_relative(0, y)
            self.posxy = 0, y
            self._erase_to_end()
            y += 1

        self._show_cursor()

        self.screen = screen
        self.move_cursor(cx, cy)

    @property
    def input_hook(self):
        try:
            import nt
        except ImportError:
            return None
        if nt._is_inputhook_installed():
            return nt._inputhook

    def __write_changed_line(
        self, y: int, oldline: str, newline: str, px_coord: int
    ) -> None:
        # this is frustrating; there's no reason to test (say)
        # self.dch1 inside the loop -- but alternative ways of
        # structuring this function are equally painful (I'm trying to
        # avoid writing code generators these days...)
        minlen = min(wlen(oldline), wlen(newline))
        x_pos = 0
        x_coord = 0

        px_pos = 0
        j = 0
        for c in oldline:
            if j >= px_coord:
                break
            j += wlen(c)
            px_pos += 1

        # reuse the oldline as much as possible, but stop as soon as we
        # encounter an ESCAPE, because it might be the start of an escape
        # sequene
        while (
            x_coord < minlen
            and oldline[x_pos] == newline[x_pos]
            and newline[x_pos] != "\x1b"
        ):
            x_coord += wlen(newline[x_pos])
            x_pos += 1

        self._hide_cursor()
        self._move_relative(x_coord, y)
        if wlen(oldline) > wlen(newline):
            self._erase_to_end()

        self.__write(newline[x_pos:])
        if wlen(newline) == self.width:
            # If we wrapped we want to start at the next line
            self._move_relative(0, y + 1)
            self.posxy = 0, y + 1
        else:
            self.posxy = wlen(newline), y

            if "\x1b" in newline or y != self.posxy[1] or '\x1a' in newline:
                # ANSI escape characters are present, so we can't assume
                # anything about the position of the cursor.  Moving the cursor
                # to the left margin should work to get to a known position.
                self.move_cursor(0, y)

    def _scroll(
        self, top: int, bottom: int, left: int | None = None, right: int | None = None
    ) -> None:
        scroll_rect = SMALL_RECT()
        scroll_rect.Top = SHORT(top)
        scroll_rect.Bottom = SHORT(bottom)
        scroll_rect.Left = SHORT(0 if left is None else left)
        scroll_rect.Right = SHORT(
            self.getheightwidth()[1] - 1 if right is None else right
        )
        destination_origin = _COORD()
        fill_info = CHAR_INFO()
        fill_info.UnicodeChar = " "

        if not ScrollConsoleScreenBuffer(
            OutHandle, scroll_rect, None, destination_origin, fill_info
        ):
            raise WinError(GetLastError())

    def _hide_cursor(self):
        self.__write("\x1b[?25l")

    def _show_cursor(self):
        self.__write("\x1b[?25h")

    def _enable_blinking(self):
        self.__write("\x1b[?12h")

    def _disable_blinking(self):
        self.__write("\x1b[?12l")

    def __write(self, text: str) -> None:
        if "\x1a" in text:
            text = ''.join(["^Z" if x == '\x1a' else x for x in text])

        if self.out is not None:
            self.out.write(text.encode(self.encoding, "replace"))
            self.out.flush()
        else:
            os.write(self.output_fd, text.encode(self.encoding, "replace"))

    @property
    def screen_xy(self) -> tuple[int, int]:
        info = CONSOLE_SCREEN_BUFFER_INFO()
        if not GetConsoleScreenBufferInfo(OutHandle, info):
            raise WinError(GetLastError())
        return info.dwCursorPosition.X, info.dwCursorPosition.Y

    def _erase_to_end(self) -> None:
        self.__write(ERASE_IN_LINE)

    def prepare(self) -> None:
        trace("prepare")
        self.screen = []
        self.height, self.width = self.getheightwidth()

        self.posxy = 0, 0
        self.__gone_tall = 0
        self.__offset = 0

    def restore(self) -> None:
        pass

    def _move_relative(self, x: int, y: int) -> None:
        """Moves relative to the current posxy"""
        dx = x - self.posxy[0]
        dy = y - self.posxy[1]
        if dx < 0:
            self.__write(MOVE_LEFT.format(-dx))
        elif dx > 0:
            self.__write(MOVE_RIGHT.format(dx))

        if dy < 0:
            self.__write(MOVE_UP.format(-dy))
        elif dy > 0:
            self.__write(MOVE_DOWN.format(dy))

    def move_cursor(self, x: int, y: int) -> None:
        if x < 0 or y < 0:
            raise ValueError(f"Bad cursor position {x}, {y}")

        if y < self.__offset or y >= self.__offset + self.height:
            self.event_queue.insert(0, Event("scroll", ""))
        else:
            self._move_relative(x, y)
            self.posxy = x, y

    def set_cursor_vis(self, visible: bool) -> None:
        if visible:
            self._show_cursor()
        else:
            self._hide_cursor()

    def getheightwidth(self) -> tuple[int, int]:
        """Return (height, width) where height and width are the height
        and width of the terminal window in characters."""
        info = CONSOLE_SCREEN_BUFFER_INFO()
        if not GetConsoleScreenBufferInfo(OutHandle, info):
            raise WinError(GetLastError())
        return (
            info.srWindow.Bottom - info.srWindow.Top + 1,
            info.srWindow.Right - info.srWindow.Left + 1,
        )

    def _getscrollbacksize(self) -> int:
        info = CONSOLE_SCREEN_BUFFER_INFO()
        if not GetConsoleScreenBufferInfo(OutHandle, info):
            raise WinError(GetLastError())

        return info.srWindow.Bottom  # type: ignore[no-any-return]

    def _read_input(self, block: bool = True) -> INPUT_RECORD | None:
        if not block:
            events = DWORD()
            if not GetNumberOfConsoleInputEvents(InHandle, events):
                raise WinError(GetLastError())
            if not events.value:
                return None

        rec = INPUT_RECORD()
        read = DWORD()
        if not ReadConsoleInput(InHandle, rec, 1, read):
            raise WinError(GetLastError())

        return rec

    def get_event(self, block: bool = True) -> Event | None:
        """Return an Event instance.  Returns None if |block| is false
        and there is no event pending, otherwise waits for the
        completion of an event."""
        if self.event_queue:
            return self.event_queue.pop()

        while True:
            rec = self._read_input(block)
            if rec is None:
                return None

            if rec.EventType == WINDOW_BUFFER_SIZE_EVENT:
                return Event("resize", "")

            if rec.EventType != KEY_EVENT or not rec.Event.KeyEvent.bKeyDown:
                # Only process keys and keydown events
                if block:
                    continue
                return None

            key = rec.Event.KeyEvent.uChar.UnicodeChar

            if rec.Event.KeyEvent.uChar.UnicodeChar == "\r":
                # Make enter make unix-like
                return Event(evt="key", data="\n", raw=b"\n")
            elif rec.Event.KeyEvent.wVirtualKeyCode == 8:
                # Turn backspace directly into the command
                return Event(
                    evt="key",
                    data="backspace",
                    raw=rec.Event.KeyEvent.uChar.UnicodeChar,
                )
            elif rec.Event.KeyEvent.uChar.UnicodeChar == "\x00":
                # Handle special keys like arrow keys and translate them into the appropriate command
                code = VK_MAP.get(rec.Event.KeyEvent.wVirtualKeyCode)
                if code:
                    return Event(
                        evt="key", data=code, raw=rec.Event.KeyEvent.uChar.UnicodeChar
                    )
                if block:
                    continue

                return None

            return Event(evt="key", data=key, raw=rec.Event.KeyEvent.uChar.UnicodeChar)

    def push_char(self, char: int | bytes) -> None:
        """
        Push a character to the console event queue.
        """
        raise NotImplementedError("push_char not supported on Windows")

    def beep(self) -> None:
        self.__write("\x07")

    def clear(self) -> None:
        """Wipe the screen"""
        self.__write(CLEAR)
        self.posxy = 0, 0
        self.screen = [""]

    def finish(self) -> None:
        """Move the cursor to the end of the display and otherwise get
        ready for end.  XXX could be merged with restore?  Hmm."""
        y = len(self.screen) - 1
        while y >= 0 and not self.screen[y]:
            y -= 1
        self._move_relative(0, min(y, self.height + self.__offset - 1))
        self.__write("\r\n")

    def flushoutput(self) -> None:
        """Flush all output to the screen (assuming there's some
        buffering going on somewhere).

        All output on Windows is unbuffered so this is a nop"""
        pass

    def forgetinput(self) -> None:
        """Forget all pending, but not yet processed input."""
        if not FlushConsoleInputBuffer(InHandle):
            raise WinError(GetLastError())

    def getpending(self) -> Event:
        """Return the characters that have been typed but not yet
        processed."""
        return Event("key", "", b"")

    def wait(self, timeout: float | None) -> bool:
        """Wait for an event."""
        # Poor man's Windows select loop
        start_time = time.time()
        while True:
            if msvcrt.kbhit(): # type: ignore[attr-defined]
                return True
            if timeout and time.time() - start_time > timeout / 1000:
                return False
            time.sleep(0.01)

    def repaint(self) -> None:
        raise NotImplementedError("No repaint support")


# Windows interop
class CONSOLE_SCREEN_BUFFER_INFO(Structure):
    _fields_ = [
        ("dwSize", _COORD),
        ("dwCursorPosition", _COORD),
        ("wAttributes", WORD),
        ("srWindow", SMALL_RECT),
        ("dwMaximumWindowSize", _COORD),
    ]


class CONSOLE_CURSOR_INFO(Structure):
    _fields_ = [
        ("dwSize", DWORD),
        ("bVisible", BOOL),
    ]


class CHAR_INFO(Structure):
    _fields_ = [
        ("UnicodeChar", WCHAR),
        ("Attributes", WORD),
    ]


class Char(Union):
    _fields_ = [
        ("UnicodeChar", WCHAR),
        ("Char", CHAR),
    ]


class KeyEvent(ctypes.Structure):
    _fields_ = [
        ("bKeyDown", BOOL),
        ("wRepeatCount", WORD),
        ("wVirtualKeyCode", WORD),
        ("wVirtualScanCode", WORD),
        ("uChar", Char),
        ("dwControlKeyState", DWORD),
    ]


class WindowsBufferSizeEvent(ctypes.Structure):
    _fields_ = [("dwSize", _COORD)]


class ConsoleEvent(ctypes.Union):
    _fields_ = [
        ("KeyEvent", KeyEvent),
        ("WindowsBufferSizeEvent", WindowsBufferSizeEvent),
    ]


class INPUT_RECORD(Structure):
    _fields_ = [("EventType", WORD), ("Event", ConsoleEvent)]


KEY_EVENT = 0x01
FOCUS_EVENT = 0x10
MENU_EVENT = 0x08
MOUSE_EVENT = 0x02
WINDOW_BUFFER_SIZE_EVENT = 0x04

ENABLE_PROCESSED_OUTPUT = 0x01
ENABLE_WRAP_AT_EOL_OUTPUT = 0x02
ENABLE_VIRTUAL_TERMINAL_PROCESSING = 0x04

STD_INPUT_HANDLE = -10
STD_OUTPUT_HANDLE = -11

if sys.platform == "win32":
    _KERNEL32 = WinDLL("kernel32", use_last_error=True)

    GetStdHandle = windll.kernel32.GetStdHandle
    GetStdHandle.argtypes = [DWORD]
    GetStdHandle.restype = HANDLE

    GetConsoleScreenBufferInfo = _KERNEL32.GetConsoleScreenBufferInfo
    GetConsoleScreenBufferInfo.argtypes = [
        HANDLE,
        ctypes.POINTER(CONSOLE_SCREEN_BUFFER_INFO),
    ]
    GetConsoleScreenBufferInfo.restype = BOOL

    ScrollConsoleScreenBuffer = _KERNEL32.ScrollConsoleScreenBufferW
    ScrollConsoleScreenBuffer.argtypes = [
        HANDLE,
        POINTER(SMALL_RECT),
        POINTER(SMALL_RECT),
        _COORD,
        POINTER(CHAR_INFO),
    ]
    ScrollConsoleScreenBuffer.restype = BOOL

    SetConsoleMode = _KERNEL32.SetConsoleMode
    SetConsoleMode.argtypes = [HANDLE, DWORD]
    SetConsoleMode.restype = BOOL

    ReadConsoleInput = _KERNEL32.ReadConsoleInputW
    ReadConsoleInput.argtypes = [HANDLE, POINTER(INPUT_RECORD), DWORD, POINTER(DWORD)]
    ReadConsoleInput.restype = BOOL

    GetNumberOfConsoleInputEvents = _KERNEL32.GetNumberOfConsoleInputEvents
    GetNumberOfConsoleInputEvents.argtypes = [HANDLE, POINTER(DWORD)]
    GetNumberOfConsoleInputEvents.restype = BOOL

    FlushConsoleInputBuffer = _KERNEL32.FlushConsoleInputBuffer
    FlushConsoleInputBuffer.argtypes = [HANDLE]
    FlushConsoleInputBuffer.restype = BOOL

    OutHandle = GetStdHandle(STD_OUTPUT_HANDLE)
    InHandle = GetStdHandle(STD_INPUT_HANDLE)
else:

    def _win_only(*args, **kwargs):
        raise NotImplementedError("Windows only")

    GetStdHandle = _win_only
    GetConsoleScreenBufferInfo = _win_only
    ScrollConsoleScreenBuffer = _win_only
    SetConsoleMode = _win_only
    ReadConsoleInput = _win_only
    GetNumberOfConsoleInputEvents = _win_only
    FlushConsoleInputBuffer = _win_only
    OutHandle = 0
    InHandle = 0
```
