## Supplementary software v0.2.1 for "Virtual control arms for paediatric myopia trials: external validation of axial-elongation models": _sitebuiltins.py

```
"""
The objects used by the site module to add custom builtins.
"""

# Those objects are almost immortal and they keep a reference to their module
# globals.  Defining them in the site module would keep too many references
# alive.
# Note this means this module should also avoid keep things alive in its
# globals.

import sys

class Quitter(object):
    def __init__(self, name, eof):
        self.name = name
        self.eof = eof
    def __repr__(self):
        return 'Use %s() or %s to exit' % (self.name, self.eof)
    def __call__(self, code=None):
        # Shells like IDLE catch the SystemExit, but listen when their
        # stdin wrapper is closed.
        try:
            sys.stdin.close()
        except:
            pass
        raise SystemExit(code)


class _Printer(object):
    """interactive prompt objects for printing the license text, a list of
    contributors and the copyright notice."""

    MAXLINES = 23

    def __init__(self, name, data, files=(), dirs=()):
        import os
        self.__name = name
        self.__data = data
        self.__lines = None
        self.__filenames = [os.path.join(dir, filename)
                            for dir in dirs
                            for filename in files]

    def __setup(self):
        if self.__lines:
            return
        data = None
        for filename in self.__filenames:
            try:
                with open(filename, encoding='utf-8') as fp:
                    data = fp.read()
                break
            except OSError:
                pass
        if not data:
            data = self.__data
        self.__lines = data.split('\n')
        self.__linecnt = len(self.__lines)

    def __repr__(self):
        self.__setup()
        if len(self.__lines) <= self.MAXLINES:
            return "\n".join(self.__lines)
        else:
            return "Type %s() to see the full %s text" % ((self.__name,)*2)

    def __call__(self):
        self.__setup()
        prompt = 'Hit Return for more, or q (and Return) to quit: '
        lineno = 0
        while 1:
            try:
                for i in range(lineno, lineno + self.MAXLINES):
                    print(self.__lines[i])
            except IndexError:
                break
            else:
                lineno += self.MAXLINES
                key = None
                while key is None:
                    key = input(prompt)
                    if key not in ('', 'q'):
                        key = None
                if key == 'q':
                    break


class _Helper(object):
    """Define the builtin 'help'.

    This is a wrapper around pydoc.help that provides a helpful message
    when 'help' is typed at the Python interactive prompt.

    Calling help() at the Python prompt starts an interactive help session.
    Calling help(thing) prints help for the python object 'thing'.
    """

    def __repr__(self):
        return "Type help() for interactive help, " \
               "or help(object) for help about object."
    def __call__(self, *args, **kwds):
        import pydoc
        return pydoc.help(*args, **kwds)
```
