## Supplementary software v0.2.1 for "Virtual control arms for paediatric myopia trials: external validation of axial-elongation models": _strptime.py

```
"""Strptime-related classes and functions.

CLASSES:
    LocaleTime -- Discovers and stores locale-specific time information
    TimeRE -- Creates regexes for pattern matching a string of text containing
                time information

FUNCTIONS:
    _getlang -- Figure out what language is being used for the locale
    strptime -- Calculates the time struct represented by the passed-in string

"""
import os
import time
import locale
import calendar
from re import compile as re_compile
from re import sub as re_sub
from re import IGNORECASE
from re import escape as re_escape
from datetime import (date as datetime_date,
                      timedelta as datetime_timedelta,
                      timezone as datetime_timezone)
from _thread import allocate_lock as _thread_allocate_lock

__all__ = []

def _getlang():
    # Figure out what the current language is set to.
    return locale.getlocale(locale.LC_TIME)

def _findall(haystack, needle):
    # Find all positions of needle in haystack.
    if not needle:
        return
    i = 0
    while True:
        i = haystack.find(needle, i)
        if i < 0:
            break
        yield i
        i += len(needle)

class LocaleTime(object):
    """Stores and handles locale-specific information related to time.

    ATTRIBUTES:
        f_weekday -- full weekday names (7-item list)
        a_weekday -- abbreviated weekday names (7-item list)
        f_month -- full month names (13-item list; dummy value in [0], which
                    is added by code)
        a_month -- abbreviated month names (13-item list, dummy value in
                    [0], which is added by code)
        am_pm -- AM/PM representation (2-item list)
        LC_date_time -- format string for date/time representation (string)
        LC_date -- format string for date representation (string)
        LC_time -- format string for time representation (string)
        timezone -- daylight- and non-daylight-savings timezone representation
                    (2-item list of sets)
        lang -- Language used by instance (2-item tuple)
    """

    def __init__(self):
        """Set all attributes.

        Order of methods called matters for dependency reasons.

        The locale language is set at the offset and then checked again before
        exiting.  This is to make sure that the attributes were not set with a
        mix of information from more than one locale.  This would most likely
        happen when using threads where one thread calls a locale-dependent
        function while another thread changes the locale while the function in
        the other thread is still running.  Proper coding would call for
        locks to prevent changing the locale while locale-dependent code is
        running.  The check here is done in case someone does not think about
        doing this.

        Only other possible issue is if someone changed the timezone and did
        not call tz.tzset .  That is an issue for the programmer, though,
        since changing the timezone is worthless without that call.

        """
        self.lang = _getlang()
        self.__calc_weekday()
        self.__calc_month()
        self.__calc_am_pm()
        self.__calc_timezone()
        self.__calc_date_time()
        if _getlang() != self.lang:
            raise ValueError("locale changed during initialization")
        if time.tzname != self.tzname or time.daylight != self.daylight:
            raise ValueError("timezone changed during initialization")

    def __calc_weekday(self):
        # Set self.a_weekday and self.f_weekday using the calendar
        # module.
        a_weekday = [calendar.day_abbr[i].lower() for i in range(7)]
        f_weekday = [calendar.day_name[i].lower() for i in range(7)]
        self.a_weekday = a_weekday
        self.f_weekday = f_weekday

    def __calc_month(self):
        # Set self.f_month and self.a_month using the calendar module.
        a_month = [calendar.month_abbr[i].lower() for i in range(13)]
        f_month = [calendar.month_name[i].lower() for i in range(13)]
        self.a_month = a_month
        self.f_month = f_month

    def __calc_am_pm(self):
        # Set self.am_pm by using time.strftime().

        # The magic date (1999,3,17,hour,44,55,2,76,0) is not really that
        # magical; just happened to have used it everywhere else where a
        # static date was needed.
        am_pm = []
        for hour in (1, 22):
            time_tuple = time.struct_time((1999,3,17,hour,44,55,2,76,0))
            # br_FR has AM/PM info (' ',' ').
            am_pm.append(time.strftime("%p", time_tuple).lower().strip())
        self.am_pm = am_pm

    def __calc_date_time(self):
        # Set self.date_time, self.date, & self.time by using
        # time.strftime().

        # Use (1999,3,17,22,44,55,2,76,0) for magic date because the amount of
        # overloaded numbers is minimized.  The order in which searches for
        # values within the format string is very important; it eliminates
        # possible ambiguity for what something represents.
        time_tuple = time.struct_time((1999,3,17,22,44,55,2,76,0))
        time_tuple2 = time.struct_time((1999,1,3,1,1,1,6,3,0))
        replacement_pairs = [
            ('1999', '%Y'), ('99', '%y'), ('22', '%H'),
            ('44', '%M'), ('55', '%S'), ('76', '%j'),
            ('17', '%d'), ('03', '%m'), ('3', '%m'),
            # '3' needed for when no leading zero.
            ('2', '%w'), ('10', '%I'),
            # Non-ASCII digits
            ('\u0661\u0669\u0669\u0669', '%Y'),
            ('\u0669\u0669', '%Oy'),
            ('\u0662\u0662', '%OH'),
            ('\u0664\u0664', '%OM'),
            ('\u0665\u0665', '%OS'),
            ('\u0661\u0667', '%Od'),
            ('\u0660\u0663', '%Om'),
            ('\u0663', '%Om'),
            ('\u0662', '%Ow'),
            ('\u0661\u0660', '%OI'),
        ]
        date_time = []
        for directive in ('%c', '%x', '%X'):
            current_format = time.strftime(directive, time_tuple).lower()
            current_format = current_format.replace('%', '%%')
            # The month and the day of the week formats are treated specially
            # because of a possible ambiguity in some locales where the full
            # and abbreviated names are equal or names of different types
            # are equal. See doc of __find_month_format for more details.
            lst, fmt = self.__find_weekday_format(directive)
            if lst:
                current_format = current_format.replace(lst[2], fmt, 1)
            lst, fmt = self.__find_month_format(directive)
            if lst:
                current_format = current_format.replace(lst[3], fmt, 1)
            if self.am_pm[1]:
                # Must deal with possible lack of locale info
                # manifesting itself as the empty string (e.g., Swedish's
                # lack of AM/PM info) or a platform returning a tuple of empty
                # strings (e.g., MacOS 9 having timezone as ('','')).
                current_format = current_format.replace(self.am_pm[1], '%p')
            for tz_values in self.timezone:
                for tz in tz_values:
                    if tz:
                        current_format = current_format.replace(tz, "%Z")
            # Transform all non-ASCII digits to digits in range U+0660 to U+0669.
            current_format = re_sub(r'\d(?<![0-9])',
                                    lambda m: chr(0x0660 + int(m[0])),
                                    current_format)
            for old, new in replacement_pairs:
                current_format = current_format.replace(old, new)
            # If %W is used, then Sunday, 2005-01-03 will fall on week 0 since
            # 2005-01-03 occurs before the first Monday of the year.  Otherwise
            # %U is used.
            if '00' in time.strftime(directive, time_tuple2):
                U_W = '%W'
            else:
                U_W = '%U'
            current_format = current_format.replace('11', U_W)
            date_time.append(current_format)
        self.LC_date_time = date_time[0]
        self.LC_date = date_time[1]
        self.LC_time = date_time[2]

    def __find_month_format(self, directive):
        """Find the month format appropriate for the current locale.

        In some locales (for example French and Hebrew), the default month
        used in __calc_date_time has the same name in full and abbreviated
        form.  Also, the month name can by accident match other part of the
        representation: the day of the week name (for example in Morisyen)
        or the month number (for example in Japanese).  Thus, cycle months
        of the year and find all positions that match the month name for
        each month,  If no common positions are found, the representation
        does not use the month name.
        """
        full_indices = abbr_indices = None
        for m in range(1, 13):
            time_tuple = time.struct_time((1999, m, 17, 22, 44, 55, 2, 76, 0))
            datetime = time.strftime(directive, time_tuple).lower()
            indices = set(_findall(datetime, self.f_month[m]))
            if full_indices is None:
                full_indices = indices
            else:
                full_indices &= indices
            indices = set(_findall(datetime, self.a_month[m]))
            if abbr_indices is None:
                abbr_indices = indices
            else:
                abbr_indices &= indices
            if not full_indices and not abbr_indices:
                return None, None
        if full_indices:
            return self.f_month, '%B'
        if abbr_indices:
            return self.a_month, '%b'
        return None, None

    def __find_weekday_format(self, directive):
        """Find the day of the week format appropriate for the current locale.

        Similar to __find_month_format().
        """
        full_indices = abbr_indices = None
        for wd in range(7):
            time_tuple = time.struct_time((1999, 3, 17, 22, 44, 55, wd, 76, 0))
            datetime = time.strftime(directive, time_tuple).lower()
            indices = set(_findall(datetime, self.f_weekday[wd]))
            if full_indices is None:
                full_indices = indices
            else:
                full_indices &= indices
            if self.f_weekday[wd] != self.a_weekday[wd]:
                indices = set(_findall(datetime, self.a_weekday[wd]))
            if abbr_indices is None:
                abbr_indices = indices
            else:
                abbr_indices &= indices
            if not full_indices and not abbr_indices:
                return None, None
        if full_indices:
            return self.f_weekday, '%A'
        if abbr_indices:
            return self.a_weekday, '%a'
        return None, None

    def __calc_timezone(self):
        # Set self.timezone by using time.tzname.
        # Do not worry about possibility of time.tzname[0] == time.tzname[1]
        # and time.daylight; handle that in strptime.
        try:
            time.tzset()
        except AttributeError:
            pass
        self.tzname = time.tzname
        self.daylight = time.daylight
        no_saving = frozenset({"utc", "gmt", self.tzname[0].lower()})
        if self.daylight:
            has_saving = frozenset({self.tzname[1].lower()})
        else:
            has_saving = frozenset()
        self.timezone = (no_saving, has_saving)


class TimeRE(dict):
    """Handle conversion from format directives to regexes."""

    def __init__(self, locale_time=None):
        """Create keys/values.

        Order of execution is important for dependency reasons.

        """
        if locale_time:
            self.locale_time = locale_time
        else:
            self.locale_time = LocaleTime()
        base = super()
        mapping = {
            # The " [1-9]" part of the regex is to make %c from ANSI C work
            'd': r"(?P<d>3[0-1]|[1-2]\d|0[1-9]|[1-9]| [1-9])",
            'f': r"(?P<f>[0-9]{1,6})",
            'H': r"(?P<H>2[0-3]|[0-1]\d|\d)",
            'I': r"(?P<I>1[0-2]|0[1-9]|[1-9]| [1-9])",
            'G': r"(?P<G>\d\d\d\d)",
            'j': r"(?P<j>36[0-6]|3[0-5]\d|[1-2]\d\d|0[1-9]\d|00[1-9]|[1-9]\d|0[1-9]|[1-9])",
            'm': r"(?P<m>1[0-2]|0[1-9]|[1-9])",
            'M': r"(?P<M>[0-5]\d|\d)",
            'S': r"(?P<S>6[0-1]|[0-5]\d|\d)",
            'U': r"(?P<U>5[0-3]|[0-4]\d|\d)",
            'w': r"(?P<w>[0-6])",
            'u': r"(?P<u>[1-7])",
            'V': r"(?P<V>5[0-3]|0[1-9]|[1-4]\d|\d)",
            # W is set below by using 'U'
            'y': r"(?P<y>\d\d)",
            'Y': r"(?P<Y>\d\d\d\d)",
            'z': r"(?P<z>[+-]\d\d:?[0-5]\d(:?[0-5]\d(\.\d{1,6})?)?|(?-i:Z))",
            'A': self.__seqToRE(self.locale_time.f_weekday, 'A'),
            'a': self.__seqToRE(self.locale_time.a_weekday, 'a'),
            'B': self.__seqToRE(self.locale_time.f_month[1:], 'B'),
            'b': self.__seqToRE(self.locale_time.a_month[1:], 'b'),
            'p': self.__seqToRE(self.locale_time.am_pm, 'p'),
            'Z': self.__seqToRE((tz for tz_names in self.locale_time.timezone
                                        for tz in tz_names),
                                'Z'),
            '%': '%'}
        for d in 'dmyHIMS':
            mapping['O' + d] = r'(?P<%s>\d\d|\d| \d)' % d
        mapping['Ow'] = r'(?P<w>\d)'
        mapping['W'] = mapping['U'].replace('U', 'W')
        base.__init__(mapping)
        base.__setitem__('X', self.pattern(self.locale_time.LC_time))
        base.__setitem__('x', self.pattern(self.locale_time.LC_date))
        base.__setitem__('c', self.pattern(self.locale_time.LC_date_time))

    def __seqToRE(self, to_convert, directive):
        """Convert a list to a regex string for matching a directive.

        Want possible matching values to be from longest to shortest.  This
        prevents the possibility of a match occurring for a value that also
        a substring of a larger value that should have matched (e.g., 'abc'
        matching when 'abcdef' should have been the match).

        """
        to_convert = sorted(to_convert, key=len, reverse=True)
        for value in to_convert:
            if value != '':
                break
        else:
            return ''
        regex = '|'.join(re_escape(stuff) for stuff in to_convert)
        regex = '(?P<%s>%s' % (directive, regex)
        return '%s)' % regex

    def pattern(self, format):
        """Return regex pattern for the format string.

        Need to make sure that any characters that might be interpreted as
        regex syntax are escaped.

        """
        # The sub() call escapes all characters that might be misconstrued
        # as regex syntax.  Cannot use re.escape since we have to deal with
        # format directives (%m, etc.).
        format = re_sub(r"([\\.^$*+?\(\){}\[\]|])", r"\\\1", format)
        format = re_sub(r'\s+', r'\\s+', format)
        format = re_sub(r"'", "['\u02bc]", format)  # needed for br_FR
        year_in_format = False
        day_of_month_in_format = False
        def repl(m):
            format_char = m[1]
            match format_char:
                case 'Y' | 'y' | 'G':
                    nonlocal year_in_format
                    year_in_format = True
                case 'd':
                    nonlocal day_of_month_in_format
                    day_of_month_in_format = True
            return self[format_char]
        format = re_sub(r'%(O?.)', repl, format)
        if day_of_month_in_format and not year_in_format:
            import warnings
            warnings.warn("""\
Parsing dates involving a day of month without a year specified is ambiguious
and fails to parse leap day. The default behavior will change in Python 3.15
to either always raise an exception or to use a different default year (TBD).
To avoid trouble, add a specific year to the input & format.
See https://github.com/python/cpython/issues/70647.""",
                          DeprecationWarning,
                          skip_file_prefixes=(os.path.dirname(__file__),))
        return format

    def compile(self, format):
        """Return a compiled re object for the format string."""
        return re_compile(self.pattern(format), IGNORECASE)

_cache_lock = _thread_allocate_lock()
# DO NOT modify _TimeRE_cache or _regex_cache without acquiring the cache lock
# first!
_TimeRE_cache = TimeRE()
_CACHE_MAX_SIZE = 5 # Max number of regexes stored in _regex_cache
_regex_cache = {}

def _calc_julian_from_U_or_W(year, week_of_year, day_of_week, week_starts_Mon):
    """Calculate the Julian day based on the year, week of the year, and day of
    the week, with week_start_day representing whether the week of the year
    assumes the week starts on Sunday or Monday (6 or 0)."""
    first_weekday = datetime_date(year, 1, 1).weekday()
    # If we are dealing with the %U directive (week starts on Sunday), it's
    # easier to just shift the view to Sunday being the first day of the
    # week.
    if not week_starts_Mon:
        first_weekday = (first_weekday + 1) % 7
        day_of_week = (day_of_week + 1) % 7
    # Need to watch out for a week 0 (when the first day of the year is not
    # the same as that specified by %U or %W).
    week_0_length = (7 - first_weekday) % 7
    if week_of_year == 0:
        return 1 + day_of_week - first_weekday
    else:
        days_to_week = week_0_length + (7 * (week_of_year - 1))
        return 1 + days_to_week + day_of_week


def _strptime(data_string, format="%a %b %d %H:%M:%S %Y"):
    """Return a 2-tuple consisting of a time struct and an int containing
    the number of microseconds based on the input string and the
    format string."""

    for index, arg in enumerate([data_string, format]):
        if not isinstance(arg, str):
            msg = "strptime() argument {} must be str, not {}"
            raise TypeError(msg.format(index, type(arg)))

    global _TimeRE_cache, _regex_cache
    with _cache_lock:
        locale_time = _TimeRE_cache.locale_time
        if (_getlang() != locale_time.lang or
            time.tzname != locale_time.tzname or
            time.daylight != locale_time.daylight):
            _TimeRE_cache = TimeRE()
            _regex_cache.clear()
            locale_time = _TimeRE_cache.locale_time
        if len(_regex_cache) > _CACHE_MAX_SIZE:
            _regex_cache.clear()
        format_regex = _regex_cache.get(format)
        if not format_regex:
            try:
                format_regex = _TimeRE_cache.compile(format)
            # KeyError raised when a bad format is found; can be specified as
            # \\, in which case it was a stray % but with a space after it
            except KeyError as err:
                bad_directive = err.args[0]
                if bad_directive == "\\":
                    bad_directive = "%"
                del err
                raise ValueError("'%s' is a bad directive in format '%s'" %
                                    (bad_directive, format)) from None
            # IndexError only occurs when the format string is "%"
            except IndexError:
                raise ValueError("stray %% in format '%s'" % format) from None
            _regex_cache[format] = format_regex
    found = format_regex.match(data_string)
    if not found:
        raise ValueError("time data %r does not match format %r" %
                         (data_string, format))
    if len(data_string) != found.end():
        raise ValueError("unconverted data remains: %s" %
                          data_string[found.end():])

    iso_year = year = None
    month = day = 1
    hour = minute = second = fraction = 0
    tz = -1
    gmtoff = None
    gmtoff_fraction = 0
    iso_week = week_of_year = None
    week_of_year_start = None
    # weekday and julian defaulted to None so as to signal need to calculate
    # values
    weekday = julian = None
    found_dict = found.groupdict()
    for group_key in found_dict.keys():
        # Directives not explicitly handled below:
        #   c, x, X
        #      handled by making out of other directives
        #   U, W
        #      worthless without day of the week
        if group_key == 'y':
            year = int(found_dict['y'])
            # Open Group specification for strptime() states that a %y
            #value in the range of [00, 68] is in the century 2000, while
            #[69,99] is in the century 1900
            if year <= 68:
                year += 2000
            else:
                year += 1900
        elif group_key == 'Y':
            year = int(found_dict['Y'])
        elif group_key == 'G':
            iso_year = int(found_dict['G'])
        elif group_key == 'm':
            month = int(found_dict['m'])
        elif group_key == 'B':
            month = locale_time.f_month.index(found_dict['B'].lower())
        elif group_key == 'b':
            month = locale_time.a_month.index(found_dict['b'].lower())
        elif group_key == 'd':
            day = int(found_dict['d'])
        elif group_key == 'H':
            hour = int(found_dict['H'])
        elif group_key == 'I':
            hour = int(found_dict['I'])
            ampm = found_dict.get('p', '').lower()
            # If there was no AM/PM indicator, we'll treat this like AM
            if ampm in ('', locale_time.am_pm[0]):
                # We're in AM so the hour is correct unless we're
                # looking at 12 midnight.
                # 12 midnight == 12 AM == hour 0
                if hour == 12:
                    hour = 0
            elif ampm == locale_time.am_pm[1]:
                # We're in PM so we need to add 12 to the hour unless
                # we're looking at 12 noon.
                # 12 noon == 12 PM == hour 12
                if hour != 12:
                    hour += 12
        elif group_key == 'M':
            minute = int(found_dict['M'])
        elif group_key == 'S':
            second = int(found_dict['S'])
        elif group_key == 'f':
            s = found_dict['f']
            # Pad to always return microseconds.
            s += "0" * (6 - len(s))
            fraction = int(s)
        elif group_key == 'A':
            weekday = locale_time.f_weekday.index(found_dict['A'].lower())
        elif group_key == 'a':
            weekday = locale_time.a_weekday.index(found_dict['a'].lower())
        elif group_key == 'w':
            weekday = int(found_dict['w'])
            if weekday == 0:
                weekday = 6
            else:
                weekday -= 1
        elif group_key == 'u':
            weekday = int(found_dict['u'])
            weekday -= 1
        elif group_key == 'j':
            julian = int(found_dict['j'])
        elif group_key in ('U', 'W'):
            week_of_year = int(found_dict[group_key])
            if group_key == 'U':
                # U starts week on Sunday.
                week_of_year_start = 6
            else:
                # W starts week on Monday.
                week_of_year_start = 0
        elif group_key == 'V':
            iso_week = int(found_dict['V'])
        elif group_key == 'z':
            z = found_dict['z']
            if z == 'Z':
                gmtoff = 0
            else:
                if z[3] == ':':
                    z = z[:3] + z[4:]
                    if len(z) > 5:
                        if z[5] != ':':
                            msg = f"Inconsistent use of : in {found_dict['z']}"
                            raise ValueError(msg)
                        z = z[:5] + z[6:]
                hours = int(z[1:3])
                minutes = int(z[3:5])
                seconds = int(z[5:7] or 0)
                gmtoff = (hours * 60 * 60) + (minutes * 60) + seconds
                gmtoff_remainder = z[8:]
                # Pad to always return microseconds.
                gmtoff_remainder_padding = "0" * (6 - len(gmtoff_remainder))
                gmtoff_fraction = int(gmtoff_remainder + gmtoff_remainder_padding)
                if z.startswith("-"):
                    gmtoff = -gmtoff
                    gmtoff_fraction = -gmtoff_fraction
        elif group_key == 'Z':
            # Since -1 is default value only need to worry about setting tz if
            # it can be something other than -1.
            found_zone = found_dict['Z'].lower()
            for value, tz_values in enumerate(locale_time.timezone):
                if found_zone in tz_values:
                    # Deal with bad locale setup where timezone names are the
                    # same and yet time.daylight is true; too ambiguous to
                    # be able to tell what timezone has daylight savings
                    if (time.tzname[0] == time.tzname[1] and
                       time.daylight and found_zone not in ("utc", "gmt")):
                        break
                    else:
                        tz = value
                        break

    # Deal with the cases where ambiguities arise
    # don't assume default values for ISO week/year
    if iso_year is not None:
        if julian is not None:
            raise ValueError("Day of the year directive '%j' is not "
                             "compatible with ISO year directive '%G'. "
                             "Use '%Y' instead.")
        elif iso_week is None or weekday is None:
            raise ValueError("ISO year directive '%G' must be used with "
                             "the ISO week directive '%V' and a weekday "
                             "directive ('%A', '%a', '%w', or '%u').")
    elif iso_week is not None:
        if year is None or weekday is None:
            raise ValueError("ISO week directive '%V' must be used with "
                             "the ISO year directive '%G' and a weekday "
                             "directive ('%A', '%a', '%w', or '%u').")
        else:
            raise ValueError("ISO week directive '%V' is incompatible with "
                             "the year directive '%Y'. Use the ISO year '%G' "
                             "instead.")

    leap_year_fix = False
    if year is None:
        if month == 2 and day == 29:
            year = 1904  # 1904 is first leap year of 20th century
            leap_year_fix = True
        else:
            year = 1900

    # If we know the week of the year and what day of that week, we can figure
    # out the Julian day of the year.
    if julian is None and weekday is not None:
        if week_of_year is not None:
            week_starts_Mon = True if week_of_year_start == 0 else False
            julian = _calc_julian_from_U_or_W(year, week_of_year, weekday,
                                                week_starts_Mon)
        elif iso_year is not None and iso_week is not None:
            datetime_result = datetime_date.fromisocalendar(iso_year, iso_week, weekday + 1)
            year = datetime_result.year
            month = datetime_result.month
            day = datetime_result.day
        if julian is not None and julian <= 0:
            year -= 1
            yday = 366 if calendar.isleap(year) else 365
            julian += yday

    if julian is None:
        # Cannot pre-calculate datetime_date() since can change in Julian
        # calculation and thus could have different value for the day of
        # the week calculation.
        # Need to add 1 to result since first day of the year is 1, not 0.
        julian = datetime_date(year, month, day).toordinal() - \
                  datetime_date(year, 1, 1).toordinal() + 1
    else:  # Assume that if they bothered to include Julian day (or if it was
           # calculated above with year/week/weekday) it will be accurate.
        datetime_result = datetime_date.fromordinal(
                            (julian - 1) +
                            datetime_date(year, 1, 1).toordinal())
        year = datetime_result.year
        month = datetime_result.month
        day = datetime_result.day
    if weekday is None:
        weekday = datetime_date(year, month, day).weekday()
    # Add timezone info
    tzname = found_dict.get("Z")

    if leap_year_fix:
        # the caller didn't supply a year but asked for Feb 29th. We couldn't
        # use the default of 1900 for computations. We set it back to ensure
        # that February 29th is smaller than March 1st.
        year = 1900

    return (year, month, day,
            hour, minute, second,
            weekday, julian, tz, tzname, gmtoff), fraction, gmtoff_fraction

def _strptime_time(data_string, format="%a %b %d %H:%M:%S %Y"):
    """Return a time struct based on the input string and the
    format string."""
    tt = _strptime(data_string, format)[0]
    return time.struct_time(tt[:time._STRUCT_TM_ITEMS])

def _strptime_datetime(cls, data_string, format="%a %b %d %H:%M:%S %Y"):
    """Return a class cls instance based on the input string and the
    format string."""
    tt, fraction, gmtoff_fraction = _strptime(data_string, format)
    tzname, gmtoff = tt[-2:]
    args = tt[:6] + (fraction,)
    if gmtoff is not None:
        tzdelta = datetime_timedelta(seconds=gmtoff, microseconds=gmtoff_fraction)
        if tzname:
            tz = datetime_timezone(tzdelta, tzname)
        else:
            tz = datetime_timezone(tzdelta)
        args += (tz,)

    return cls(*args)
```
