## Supplementary software v0.2.1 for "Virtual control arms for paediatric myopia trials: external validation of axial-elongation models": _sysconfigdata__emscripten_wasm32-emscripten.py

```
# system configuration generated and used by the sysconfig module
import os
PYODIDE_ROOT = os.environ.get("PYODIDE_ROOT", "/root/repo")
build_time_vars = {'ABIFLAGS': '', 'ABI_THREAD': '', 'AC_APPLE_UNIVERSAL_BUILD': 0, 'AIX_BUILDDATE': 0, 'AIX_GENUINE_CPLUSPLUS': 0, 'ALIGNOF_LONG': 4, 'ALIGNOF_MAX_ALIGN_T': 8, 'ALIGNOF_SIZE_T': 4, 'ALT_SOABI': 0, 'ANDROID_API_LEVEL': 0, 'APP_STORE_COMPLIANCE_PATCH': '', 'AR': f'{PYODIDE_ROOT}/emsdk/emsdk/upstream/emscripten/emar', 'ARFLAGS': 'rcs', 'BASECFLAGS': '-fno-strict-overflow -Wsign-compare -Wunreachable-code', 'BASECPPFLAGS': '', 'BASEMODLIBS': '', 'BINDIR': f'{PYODIDE_ROOT}/cpython/installs/python-3.13.2/bin', 'BINLIBDEST': f'{PYODIDE_ROOT}/cpython/installs/python-3.13.2/lib/python3.13', 'BLDLIBRARY': 'libpython3.13.a', 'BLDSHARED': 'cc', 'BOOTSTRAP_HEADERS': '\\', 'BUILDEXE': '.js', 'BUILDPYTHON': 'python.js', 'BUILD_GNU_TYPE': 'x86_64-pc-linux-gnu', 'BUILD_SCRIPTS_DIR': 'build/scripts-3.13', 'BYTESTR_DEPS': '\\', 'CC': 'cc', 'CCSHARED': '', 'CFLAGS': '-fno-strict-overflow -Wsign-compare -Wunreachable-code -DNDEBUG -g -O3 -Wall -O2 -g0 -fPIC -fwasm-exceptions -sSUPPORT_LONGJMP  -DPY_CALL_TRAMPOLINE', 'CFLAGSFORSHARED': '', 'CFLAGS_ALIASING': '-fno-strict-aliasing', 'CFLAGS_NODIST': '', 'CODECS_COMMON_HEADERS': './Modules/cjkcodecs/multibytecodec.h ./Modules/cjkcodecs/cjkcodecs.h', 'COMPILEALL_OPTS': '-j0', 'CONFIGFILES': 'configure configure.ac acconfig.h pyconfig.h.in Makefile.pre.in', 'CONFIGURE_CFLAGS': '-O2 -g0 -fPIC -fwasm-exceptions -sSUPPORT_LONGJMP  -DPY_CALL_TRAMPOLINE', 'CONFIGURE_CFLAGS_NODIST': '-std=c11 -Wextra -Wno-unused-parameter -Wno-missing-field-initializers -Wstrict-prototypes -Werror=implicit-function-declaration -fvisibility=hidden', 'CONFIGURE_CPPFLAGS': '-sUSE_BZIP2=1 -sUSE_ZLIB=1', 'CONFIGURE_LDFLAGS': '', 'CONFIGURE_LDFLAGS_NODIST': '-sALLOW_MEMORY_GROWTH -sTOTAL_MEMORY=20971520 -sWASM_BIGINT -sFORCE_FILESYSTEM -lidbfs.js -lnodefs.js -lproxyfs.js -lworkerfs.js', 'CONFIGURE_LDFLAGS_NOLTO': '', 'CONFIG_ARGS': f"'CFLAGS=-O2 -g0 -fPIC -fwasm-exceptions -sSUPPORT_LONGJMP  -DPY_CALL_TRAMPOLINE' 'CPPFLAGS=-sUSE_BZIP2=1 -sUSE_ZLIB=1' 'PLATFORM_TRIPLET=wasm32-emscripten' '--without-pymalloc' '--disable-shared' '--disable-ipv6' '--enable-big-digits=30' '--enable-optimizations' '--host=wasm32-unknown-emscripten' '--build=x86_64-pc-linux-gnu' '--prefix={PYODIDE_ROOT}/cpython/installs/python-3.13.2' '--with-build-python=/usr/local/bin/python3.13' 'build_alias=x86_64-pc-linux-gnu' 'host_alias=wasm32-unknown-emscripten' 'PKG_CONFIG_PATH=' 'PKG_CONFIG_LIBDIR={PYODIDE_ROOT}/emsdk/emsdk/upstream/emscripten/cache/sysroot/local/lib/pkgconfig:{PYODIDE_ROOT}/emsdk/emsdk/upstream/emscripten/cache/sysroot/lib/pkgconfig' 'CC={PYODIDE_ROOT}/emsdk/emsdk/upstream/emscripten/emcc'", 'CONFINCLUDEDIR': f'{PYODIDE_ROOT}/cpython/installs/python-3.13.2/include', 'CONFINCLUDEPY': f'{PYODIDE_ROOT}/cpython/installs/python-3.13.2/include/python3.13', 'COREPYTHONPATH': '', 'COVERAGE_INFO': f'{PYODIDE_ROOT}/cpython/build/Python-3.13.2/coverage.info', 'COVERAGE_LCOV_OPTIONS': '--rc lcov_branch_coverage=1', 'COVERAGE_REPORT': f'{PYODIDE_ROOT}/cpython/build/Python-3.13.2/lcov-report', 'COVERAGE_REPORT_OPTIONS': '--rc lcov_branch_coverage=1 --branch-coverage --title "CPython 3.13 LCOV report [commit $(shell )]"', 'CPPFLAGS': '-I. -I./Include -sUSE_BZIP2=1 -sUSE_ZLIB=1', 'CTYPES_FLAGS': '-DHAVE_FFI_PREP_CIF_VAR=1 -DHAVE_FFI_PREP_CLOSURE_LOC=1 -DHAVE_FFI_CLOSURE_ALLOC=1 -I ../libffi/include', 'CXX': 'c++', 'DESTDIRS': f'{PYODIDE_ROOT}/cpython/installs/python-3.13.2 {PYODIDE_ROOT}/cpython/installs/python-3.13.2/lib {PYODIDE_ROOT}/cpython/installs/python-3.13.2/lib/python3.13 {PYODIDE_ROOT}/cpython/installs/python-3.13.2/lib/python3.13/lib-dynload', 'DESTLIB': f'{PYODIDE_ROOT}/cpython/installs/python-3.13.2/lib/python3.13', 'DESTPATH': '', 'DESTSHARED': f'{PYODIDE_ROOT}/cpython/installs/python-3.13.2/lib/python3.13/lib-dynload', 'DFLAGS': '', 'DIRMODE': 755, 'DIST': 'README.rst ChangeLog configure configure.ac acconfig.h pyconfig.h.in Makefile.pre.in Include Lib Misc Ext-dummy', 'DISTDIRS': 'Include Lib Misc Ext-dummy', 'DISTFILES': 'README.rst ChangeLog configure configure.ac acconfig.h pyconfig.h.in Makefile.pre.in', 'DLINCLDIR': '.', 'DLLLIBRARY': '', 'DOUBLE_IS_ARM_MIXED_ENDIAN_IEEE754': 0, 'DOUBLE_IS_BIG_ENDIAN_IEEE754': 0, 'DOUBLE_IS_LITTLE_ENDIAN_IEEE754': 1, 'DSYMUTIL': '', 'DSYMUTIL_PATH': '', 'DTRACE': '', 'DTRACE_DEPS': '\\', 'DTRACE_HEADERS': '', 'DTRACE_OBJS': '', 'DYNLOADFILE': 'dynload_shlib.o', 'ENABLE_IPV6': 0, 'ENSUREPIP': 'no', 'EXE': '.js', 'EXEMODE': 755, 'EXENAME': f'{PYODIDE_ROOT}/cpython/installs/python-3.13.2/bin/python3.13.js', 'EXPORTSFROM': '', 'EXPORTSYMS': '', 'EXTRATESTOPTS': '', 'EXTRA_CFLAGS': '', 'EXT_SUFFIX': '.cpython-313-wasm32-emscripten.so', 'FILEMODE': 644, 'FREEZE_MODULE': '/usr/local/bin/python3.13 ./Programs/_freeze_module.py', 'FREEZE_MODULE_BOOTSTRAP': '/usr/local/bin/python3.13 ./Programs/_freeze_module.py', 'FREEZE_MODULE_BOOTSTRAP_DEPS': './Programs/_freeze_module.py', 'FREEZE_MODULE_DEPS': './Programs/_freeze_module.py', 'FROZEN_FILES_IN': '\\', 'FROZEN_FILES_OUT': '\\', 'GETPGRP_HAVE_ARG': 0, 'GITBRANCH': '', 'GITTAG': '', 'GITVERSION': '', 'GNULD': 'no', 'HAVE_ACCEPT': 1, 'HAVE_ACCEPT4': 1, 'HAVE_ACOSH': 1, 'HAVE_ADDRINFO': 1, 'HAVE_ALARM': 0, 'HAVE_ALIGNED_REQUIRED': 1, 'HAVE_ALLOCA_H': 1, 'HAVE_ALTZONE': 0, 'HAVE_ASINH': 1, 'HAVE_ASM_TYPES_H': 0, 'HAVE_ATANH': 1, 'HAVE_BIND': 1, 'HAVE_BIND_TEXTDOMAIN_CODESET': 1, 'HAVE_BLUETOOTH_BLUETOOTH_H': 0, 'HAVE_BLUETOOTH_H': 0, 'HAVE_BROKEN_MBSTOWCS': 0, 'HAVE_BROKEN_NICE': 0, 'HAVE_BROKEN_PIPE_BUF': 0, 'HAVE_BROKEN_POLL': 0, 'HAVE_BROKEN_POSIX_SEMAPHORES': 0, 'HAVE_BROKEN_PTHREAD_SIGMASK': 0, 'HAVE_BROKEN_SEM_GETVALUE': 1, 'HAVE_BROKEN_UNSETENV': 0, 'HAVE_BUILTIN_ATOMIC': 1, 'HAVE_BZLIB_H': 0, 'HAVE_CHFLAGS': 0, 'HAVE_CHMOD': 1, 'HAVE_CHOWN': 1, 'HAVE_CHROOT': 1, 'HAVE_CLOCK': 1, 'HAVE_CLOCK_GETRES': 1, 'HAVE_CLOCK_GETTIME': 1, 'HAVE_CLOCK_NANOSLEEP': 1, 'HAVE_CLOCK_SETTIME': 1, 'HAVE_CLOCK_T': 1, 'HAVE_CLOSEFROM': 0, 'HAVE_CLOSE_RANGE': 0, 'HAVE_COMPUTED_GOTOS': 0, 'HAVE_CONFSTR': 1, 'HAVE_CONIO_H': 0, 'HAVE_CONNECT': 1, 'HAVE_COPY_FILE_RANGE': 0, 'HAVE_CTERMID': 1, 'HAVE_CTERMID_R': 0, 'HAVE_CURSES_FILTER': 0, 'HAVE_CURSES_H': 0, 'HAVE_CURSES_HAS_KEY': 0, 'HAVE_CURSES_IMMEDOK': 0, 'HAVE_CURSES_IS_PAD': 0, 'HAVE_CURSES_IS_TERM_RESIZED': 0, 'HAVE_CURSES_RESIZETERM': 0, 'HAVE_CURSES_RESIZE_TERM': 0, 'HAVE_CURSES_SYNCOK': 0, 'HAVE_CURSES_TYPEAHEAD': 0, 'HAVE_CURSES_USE_ENV': 0, 'HAVE_CURSES_WCHGAT': 0, 'HAVE_DB_H': 0, 'HAVE_DECL_RTLD_DEEPBIND': 0, 'HAVE_DECL_RTLD_GLOBAL': 1, 'HAVE_DECL_RTLD_LAZY': 1, 'HAVE_DECL_RTLD_LOCAL': 1, 'HAVE_DECL_RTLD_MEMBER': 0, 'HAVE_DECL_RTLD_NODELETE': 1, 'HAVE_DECL_RTLD_NOLOAD': 1, 'HAVE_DECL_RTLD_NOW': 1, 'HAVE_DECL_TZNAME': 0, 'HAVE_DEVICE_MACROS': 1, 'HAVE_DEV_PTC': 0, 'HAVE_DEV_PTMX': 0, 'HAVE_DIRECT_H': 0, 'HAVE_DIRENT_D_TYPE': 1, 'HAVE_DIRENT_H': 1, 'HAVE_DIRFD': 1, 'HAVE_DLFCN_H': 1, 'HAVE_DLOPEN': 1, 'HAVE_DUP': 1, 'HAVE_DUP2': 1, 'HAVE_DUP3': 1, 'HAVE_DYLD_SHARED_CACHE_CONTAINS_PATH': 0, 'HAVE_DYNAMIC_LOADING': 1, 'HAVE_EDITLINE_READLINE_H': 0, 'HAVE_ENDIAN_H': 1, 'HAVE_EPOLL': 0, 'HAVE_EPOLL_CREATE1': 0, 'HAVE_ERF': 1, 'HAVE_ERFC': 1, 'HAVE_ERRNO_H': 1, 'HAVE_EVENTFD': 0, 'HAVE_EXECV': 1, 'HAVE_EXPLICIT_BZERO': 1, 'HAVE_EXPLICIT_MEMSET': 0, 'HAVE_EXPM1': 1, 'HAVE_FACCESSAT': 0, 'HAVE_FCHDIR': 1, 'HAVE_FCHMOD': 1, 'HAVE_FCHMODAT': 1, 'HAVE_FCHOWN': 1, 'HAVE_FCHOWNAT': 1, 'HAVE_FCNTL_H': 1, 'HAVE_FDATASYNC': 1, 'HAVE_FDOPENDIR': 1, 'HAVE_FDWALK': 0, 'HAVE_FEXECVE': 1, 'HAVE_FFI_CLOSURE_ALLOC': 0, 'HAVE_FFI_PREP_CIF_VAR': 0, 'HAVE_FFI_PREP_CLOSURE_LOC': 0, 'HAVE_FLOCK': 1, 'HAVE_FORK': 1, 'HAVE_FORK1': 0, 'HAVE_FORKPTY': 0, 'HAVE_FPATHCONF': 1, 'HAVE_FSEEK64': 0, 'HAVE_FSEEKO': 1, 'HAVE_FSTATAT': 1, 'HAVE_FSTATVFS': 1, 'HAVE_FSYNC': 1, 'HAVE_FTELL64': 0, 'HAVE_FTELLO': 1, 'HAVE_FTIME': 1, 'HAVE_FTRUNCATE': 1, 'HAVE_FUTIMENS': 1, 'HAVE_FUTIMES': 0, 'HAVE_FUTIMESAT': 1, 'HAVE_GAI_STRERROR': 1, 'HAVE_GCC_ASM_FOR_MC68881': 0, 'HAVE_GCC_ASM_FOR_X64': 0, 'HAVE_GCC_ASM_FOR_X87': 0, 'HAVE_GCC_UINT128_T': 1, 'HAVE_GDBM_DASH_NDBM_H': 0, 'HAVE_GDBM_H': 0, 'HAVE_GDBM_NDBM_H': 0, 'HAVE_GETADDRINFO': 1, 'HAVE_GETC_UNLOCKED': 1, 'HAVE_GETEGID': 0, 'HAVE_GETENTROPY': 1, 'HAVE_GETEUID': 0, 'HAVE_GETGID': 1, 'HAVE_GETGRENT': 1, 'HAVE_GETGRGID': 1, 'HAVE_GETGRGID_R': 1, 'HAVE_GETGRNAM_R': 1, 'HAVE_GETGROUPLIST': 0, 'HAVE_GETGROUPS': 0, 'HAVE_GETHOSTBYADDR': 1, 'HAVE_GETHOSTBYNAME': 1, 'HAVE_GETHOSTBYNAME_R': 1, 'HAVE_GETHOSTBYNAME_R_3_ARG': 0, 'HAVE_GETHOSTBYNAME_R_5_ARG': 0, 'HAVE_GETHOSTBYNAME_R_6_ARG': 1, 'HAVE_GETHOSTNAME': 1, 'HAVE_GETITIMER': 1, 'HAVE_GETLOADAVG': 1, 'HAVE_GETLOGIN': 1, 'HAVE_GETNAMEINFO': 1, 'HAVE_GETPAGESIZE': 1, 'HAVE_GETPEERNAME': 1, 'HAVE_GETPGID': 1, 'HAVE_GETPGRP': 1, 'HAVE_GETPID': 1, 'HAVE_GETPPID': 1, 'HAVE_GETPRIORITY': 1, 'HAVE_GETPROTOBYNAME': 1, 'HAVE_GETPWENT': 1, 'HAVE_GETPWNAM_R': 1, 'HAVE_GETPWUID': 1, 'HAVE_GETPWUID_R': 1, 'HAVE_GETRANDOM': 0, 'HAVE_GETRANDOM_SYSCALL': 0, 'HAVE_GETRESGID': 0, 'HAVE_GETRESUID': 0, 'HAVE_GETRUSAGE': 0, 'HAVE_GETSERVBYNAME': 1, 'HAVE_GETSERVBYPORT': 1, 'HAVE_GETSID': 1, 'HAVE_GETSOCKNAME': 1, 'HAVE_GETSPENT': 0, 'HAVE_GETSPNAM': 0, 'HAVE_GETUID': 1, 'HAVE_GETWD': 0, 'HAVE_GLIBC_MEMMOVE_BUG': 0, 'HAVE_GRANTPT': 1, 'HAVE_GRP_H': 1, 'HAVE_HSTRERROR': 1, 'HAVE_HTOLE64': 1, 'HAVE_IF_NAMEINDEX': 1, 'HAVE_INET_ATON': 1, 'HAVE_INET_NTOA': 1, 'HAVE_INET_PTON': 1, 'HAVE_INITGROUPS': 0, 'HAVE_INTTYPES_H': 1, 'HAVE_IO_H': 0, 'HAVE_IPA_PURE_CONST_BUG': 0, 'HAVE_KILL': 1, 'HAVE_KILLPG': 1, 'HAVE_KQUEUE': 0, 'HAVE_LANGINFO_H': 1, 'HAVE_LARGEFILE_SUPPORT': 0, 'HAVE_LCHFLAGS': 0, 'HAVE_LCHMOD': 0, 'HAVE_LCHOWN': 0, 'HAVE_LIBB2': 0, 'HAVE_LIBDB': 0, 'HAVE_LIBDL': 1, 'HAVE_LIBDLD': 0, 'HAVE_LIBIEEE': 0, 'HAVE_LIBINTL_H': 1, 'HAVE_LIBRESOLV': 0, 'HAVE_LIBSENDFILE': 0, 'HAVE_LIBSQLITE3': 1, 'HAVE_LIBUTIL_H': 0, 'HAVE_LINK': 0, 'HAVE_LINKAT': 0, 'HAVE_LINUX_AUXVEC_H': 0, 'HAVE_LINUX_CAN_BCM_H': 0, 'HAVE_LINUX_CAN_H': 0, 'HAVE_LINUX_CAN_J1939_H': 0, 'HAVE_LINUX_CAN_RAW_FD_FRAMES': 0, 'HAVE_LINUX_CAN_RAW_H': 0, 'HAVE_LINUX_CAN_RAW_JOIN_FILTERS': 0, 'HAVE_LINUX_FS_H': 0, 'HAVE_LINUX_LIMITS_H': 0, 'HAVE_LINUX_MEMFD_H': 0, 'HAVE_LINUX_NETLINK_H': 0, 'HAVE_LINUX_QRTR_H': 0, 'HAVE_LINUX_RANDOM_H': 0, 'HAVE_LINUX_SOUNDCARD_H': 0, 'HAVE_LINUX_TIPC_H': 0, 'HAVE_LINUX_VM_SOCKETS_H': 0, 'HAVE_LINUX_WAIT_H': 0, 'HAVE_LISTEN': 1, 'HAVE_LOCKF': 1, 'HAVE_LOG1P': 1, 'HAVE_LOG2': 1, 'HAVE_LOGIN_TTY': 1, 'HAVE_LONG_DOUBLE': 1, 'HAVE_LSTAT': 1, 'HAVE_LUTIMES': 0, 'HAVE_LZMA_H': 0, 'HAVE_MADVISE': 1, 'HAVE_MAKEDEV': 1, 'HAVE_MBRTOWC': 1, 'HAVE_MEMFD_CREATE': 0, 'HAVE_MEMRCHR': 1, 'HAVE_MINIX_CONFIG_H': 0, 'HAVE_MKDIRAT': 1, 'HAVE_MKFIFO': 0, 'HAVE_MKFIFOAT': 0, 'HAVE_MKNOD': 0, 'HAVE_MKNODAT': 0, 'HAVE_MKTIME': 1, 'HAVE_MMAP': 1, 'HAVE_MREMAP': 1, 'HAVE_NANOSLEEP': 1, 'HAVE_NCURSES': 0, 'HAVE_NCURSESW': 0, 'HAVE_NCURSESW_CURSES_H': 0, 'HAVE_NCURSESW_NCURSES_H': 0, 'HAVE_NCURSESW_PANEL_H': 0, 'HAVE_NCURSES_CURSES_H': 0, 'HAVE_NCURSES_H': 0, 'HAVE_NCURSES_NCURSES_H': 0, 'HAVE_NCURSES_PANEL_H': 0, 'HAVE_NDBM_H': 0, 'HAVE_NDIR_H': 0, 'HAVE_NETCAN_CAN_H': 0, 'HAVE_NETDB_H': 1, 'HAVE_NETINET_IN_H': 1, 'HAVE_NETLINK_NETLINK_H': 0, 'HAVE_NETPACKET_PACKET_H': 0, 'HAVE_NET_ETHERNET_H': 1, 'HAVE_NET_IF_H': 1, 'HAVE_NICE': 0, 'HAVE_NON_UNICODE_WCHAR_T_REPRESENTATION': 0, 'HAVE_OPENAT': 1, 'HAVE_OPENDIR': 1, 'HAVE_OPENPTY': 0, 'HAVE_PANEL': 0, 'HAVE_PANELW': 0, 'HAVE_PANEL_H': 0, 'HAVE_PATHCONF': 1, 'HAVE_PAUSE': 1, 'HAVE_PIPE': 1, 'HAVE_PIPE2': 0, 'HAVE_PLOCK': 0, 'HAVE_POLL': 1, 'HAVE_POLL_H': 1, 'HAVE_POSIX_FADVISE': 1, 'HAVE_POSIX_FALLOCATE': 0, 'HAVE_POSIX_OPENPT': 1, 'HAVE_POSIX_SPAWN': 0, 'HAVE_POSIX_SPAWNP': 0, 'HAVE_POSIX_SPAWN_FILE_ACTIONS_ADDCLOSEFROM_NP': 0, 'HAVE_PREAD': 1, 'HAVE_PREADV': 0, 'HAVE_PREADV2': 0, 'HAVE_PRLIMIT': 0, 'HAVE_PROCESS_H': 0, 'HAVE_PROCESS_VM_READV': 0, 'HAVE_PROTOTYPES': 1, 'HAVE_PTHREAD_CONDATTR_SETCLOCK': 1, 'HAVE_PTHREAD_COND_TIMEDWAIT_RELATIVE_NP': 0, 'HAVE_PTHREAD_DESTRUCTOR': 0, 'HAVE_PTHREAD_GETCPUCLOCKID': 1, 'HAVE_PTHREAD_H': 1, 'HAVE_PTHREAD_INIT': 0, 'HAVE_PTHREAD_KILL': 0, 'HAVE_PTHREAD_SIGMASK': 1, 'HAVE_PTHREAD_STUBS': 0, 'HAVE_PTSNAME': 1, 'HAVE_PTSNAME_R': 1, 'HAVE_PTY_H': 1, 'HAVE_PWRITE': 1, 'HAVE_PWRITEV': 0, 'HAVE_PWRITEV2': 0, 'HAVE_READLINE_READLINE_H': 0, 'HAVE_READLINK': 1, 'HAVE_READLINKAT': 1, 'HAVE_READV': 1, 'HAVE_REALPATH': 1, 'HAVE_RECVFROM': 1, 'HAVE_RENAMEAT': 1, 'HAVE_RL_APPEND_HISTORY': 0, 'HAVE_RL_CATCH_SIGNAL': 0, 'HAVE_RL_COMPDISP_FUNC_T': 0, 'HAVE_RL_COMPLETION_APPEND_CHARACTER': 0, 'HAVE_RL_COMPLETION_DISPLAY_MATCHES_HOOK': 0, 'HAVE_RL_COMPLETION_MATCHES': 0, 'HAVE_RL_COMPLETION_SUPPRESS_APPEND': 0, 'HAVE_RL_PRE_INPUT_HOOK': 0, 'HAVE_RL_RESIZE_TERMINAL': 0, 'HAVE_RTPSPAWN': 0, 'HAVE_SCHED_GET_PRIORITY_MAX': 0, 'HAVE_SCHED_H': 1, 'HAVE_SCHED_RR_GET_INTERVAL': 0, 'HAVE_SCHED_SETAFFINITY': 0, 'HAVE_SCHED_SETPARAM': 0, 'HAVE_SCHED_SETSCHEDULER': 0, 'HAVE_SEM_CLOCKWAIT': 0, 'HAVE_SEM_GETVALUE': 0, 'HAVE_SEM_OPEN': 0, 'HAVE_SEM_TIMEDWAIT': 0, 'HAVE_SEM_UNLINK': 0, 'HAVE_SENDFILE': 0, 'HAVE_SENDTO': 1, 'HAVE_SETEGID': 0, 'HAVE_SETEUID': 0, 'HAVE_SETGID': 1, 'HAVE_SETGROUPS': 0, 'HAVE_SETHOSTNAME': 0, 'HAVE_SETITIMER': 0, 'HAVE_SETJMP_H': 1, 'HAVE_SETLOCALE': 1, 'HAVE_SETNS': 0, 'HAVE_SETPGID': 1, 'HAVE_SETPGRP': 1, 'HAVE_SETPRIORITY': 0, 'HAVE_SETREGID': 1, 'HAVE_SETRESGID': 0, 'HAVE_SETRESUID': 0, 'HAVE_SETREUID': 1, 'HAVE_SETSID': 1, 'HAVE_SETSOCKOPT': 1, 'HAVE_SETUID': 1, 'HAVE_SETVBUF': 1, 'HAVE_SHADOW_H': 1, 'HAVE_SHM_OPEN': 1, 'HAVE_SHM_UNLINK': 1, 'HAVE_SHUTDOWN': 0, 'HAVE_SIGACTION': 0, 'HAVE_SIGALTSTACK': 1, 'HAVE_SIGFILLSET': 1, 'HAVE_SIGINFO_T_SI_BAND': 1, 'HAVE_SIGINTERRUPT': 1, 'HAVE_SIGNAL_H': 1, 'HAVE_SIGPENDING': 1, 'HAVE_SIGRELSE': 0, 'HAVE_SIGTIMEDWAIT': 1, 'HAVE_SIGWAIT': 1, 'HAVE_SIGWAITINFO': 1, 'HAVE_SNPRINTF': 1, 'HAVE_SOCKADDR_ALG': 0, 'HAVE_SOCKADDR_SA_LEN': 0, 'HAVE_SOCKADDR_STORAGE': 1, 'HAVE_SOCKET': 1, 'HAVE_SOCKETPAIR': 0, 'HAVE_SOCKLEN_T': 1, 'HAVE_SPAWN_H': 1, 'HAVE_SPLICE': 0, 'HAVE_SSIZE_T': 1, 'HAVE_STATVFS': 1, 'HAVE_STAT_TV_NSEC': 1, 'HAVE_STAT_TV_NSEC2': 0, 'HAVE_STDINT_H': 1, 'HAVE_STDIO_H': 1, 'HAVE_STDLIB_H': 1, 'HAVE_STD_ATOMIC': 1, 'HAVE_STRFTIME': 1, 'HAVE_STRINGS_H': 1, 'HAVE_STRING_H': 1, 'HAVE_STRLCPY': 1, 'HAVE_STROPTS_H': 1, 'HAVE_STRSIGNAL': 1, 'HAVE_STRUCT_PASSWD_PW_GECOS': 1, 'HAVE_STRUCT_PASSWD_PW_PASSWD': 1, 'HAVE_STRUCT_STAT_ST_BIRTHTIME': 0, 'HAVE_STRUCT_STAT_ST_BLKSIZE': 1, 'HAVE_STRUCT_STAT_ST_BLOCKS': 1, 'HAVE_STRUCT_STAT_ST_FLAGS': 0, 'HAVE_STRUCT_STAT_ST_GEN': 0, 'HAVE_STRUCT_STAT_ST_RDEV': 1, 'HAVE_STRUCT_TM_TM_ZONE': 1, 'HAVE_SYMLINK': 1, 'HAVE_SYMLINKAT': 0, 'HAVE_SYNC': 1, 'HAVE_SYSCONF': 1, 'HAVE_SYSEXITS_H': 1, 'HAVE_SYSLOG_H': 1, 'HAVE_SYSTEM': 1, 'HAVE_SYS_AUDIOIO_H': 0, 'HAVE_SYS_AUXV_H': 0, 'HAVE_SYS_BSDTTY_H': 0, 'HAVE_SYS_DEVPOLL_H': 0, 'HAVE_SYS_DIR_H': 0, 'HAVE_SYS_ENDIAN_H': 0, 'HAVE_SYS_EPOLL_H': 0, 'HAVE_SYS_EVENTFD_H': 0, 'HAVE_SYS_EVENT_H': 0, 'HAVE_SYS_FILE_H': 1, 'HAVE_SYS_IOCTL_H': 0, 'HAVE_SYS_KERN_CONTROL_H': 0, 'HAVE_SYS_LOADAVG_H': 0, 'HAVE_SYS_LOCK_H': 0, 'HAVE_SYS_MEMFD_H': 0, 'HAVE_SYS_MKDEV_H': 0, 'HAVE_SYS_MMAN_H': 1, 'HAVE_SYS_MODEM_H': 0, 'HAVE_SYS_NDIR_H': 0, 'HAVE_SYS_PARAM_H': 1, 'HAVE_SYS_PIDFD_H': 0, 'HAVE_SYS_POLL_H': 1, 'HAVE_SYS_RANDOM_H': 1, 'HAVE_SYS_RESOURCE_H': 1, 'HAVE_SYS_SELECT_H': 1, 'HAVE_SYS_SENDFILE_H': 0, 'HAVE_SYS_SOCKET_H': 1, 'HAVE_SYS_SOUNDCARD_H': 0, 'HAVE_SYS_STATVFS_H': 1, 'HAVE_SYS_STAT_H': 1, 'HAVE_SYS_SYSCALL_H': 1, 'HAVE_SYS_SYSMACROS_H': 1, 'HAVE_SYS_SYS_DOMAIN_H': 0, 'HAVE_SYS_TERMIO_H': 0, 'HAVE_SYS_TIMERFD_H': 0, 'HAVE_SYS_TIMES_H': 1, 'HAVE_SYS_TIME_H': 1, 'HAVE_SYS_TYPES_H': 1, 'HAVE_SYS_UIO_H': 1, 'HAVE_SYS_UN_H': 0, 'HAVE_SYS_UTSNAME_H': 1, 'HAVE_SYS_WAIT_H': 1, 'HAVE_SYS_XATTR_H': 1, 'HAVE_TCGETPGRP': 1, 'HAVE_TCSETPGRP': 1, 'HAVE_TEMPNAM': 1, 'HAVE_TERMIOS_H': 1, 'HAVE_TERM_H': 0, 'HAVE_TIMEGM': 1, 'HAVE_TIMERFD_CREATE': 0, 'HAVE_TIMES': 1, 'HAVE_TMPFILE': 1, 'HAVE_TMPNAM': 1, 'HAVE_TMPNAM_R': 0, 'HAVE_TM_ZONE': 1, 'HAVE_TRUNCATE': 1, 'HAVE_TTYNAME_R': 1, 'HAVE_TZNAME': 0, 'HAVE_UMASK': 1, 'HAVE_UNAME': 1, 'HAVE_UNISTD_H': 1, 'HAVE_UNLINKAT': 1, 'HAVE_UNLOCKPT': 1, 'HAVE_UNSHARE': 0, 'HAVE_USABLE_WCHAR_T': 0, 'HAVE_UTIL_H': 0, 'HAVE_UTIMENSAT': 0, 'HAVE_UTIMES': 1, 'HAVE_UTIME_H': 1, 'HAVE_UTMP_H': 1, 'HAVE_UUID_CREATE': 0, 'HAVE_UUID_ENC_BE': 0, 'HAVE_UUID_GENERATE_TIME_SAFE': 0, 'HAVE_UUID_H': 0, 'HAVE_UUID_UUID_H': 1, 'HAVE_VFORK': 1, 'HAVE_WAIT': 1, 'HAVE_WAIT3': 1, 'HAVE_WAIT4': 1, 'HAVE_WAITID': 1, 'HAVE_WAITPID': 1, 'HAVE_WCHAR_H': 1, 'HAVE_WCSCOLL': 1, 'HAVE_WCSFTIME': 1, 'HAVE_WCSXFRM': 1, 'HAVE_WMEMCMP': 1, 'HAVE_WORKING_TZSET': 0, 'HAVE_WRITEV': 1, 'HAVE_ZLIB_COPY': 1, 'HAVE_ZLIB_H': 0, 'HAVE__GETPTY': 0, 'HAVE___UINT128_T': 1, 'HOSTRUNNER': '', 'HOST_GNU_TYPE': 'wasm32-unknown-emscripten', 'INCLDIRSTOMAKE': f'{PYODIDE_ROOT}/cpython/installs/python-3.13.2/include {PYODIDE_ROOT}/cpython/installs/python-3.13.2/include {PYODIDE_ROOT}/cpython/installs/python-3.13.2/include/python3.13 {PYODIDE_ROOT}/cpython/installs/python-3.13.2/include/python3.13', 'INCLUDEDIR': f'{PYODIDE_ROOT}/cpython/installs/python-3.13.2/include', 'INCLUDEPY': f'{PYODIDE_ROOT}/cpython/installs/python-3.13.2/include/python3.13', 'INSTALL': '/usr/bin/install -c', 'INSTALL_DATA': '/usr/bin/install -c -m 644', 'INSTALL_MIMALLOC': 'yes', 'INSTALL_PROGRAM': '/usr/bin/install -c', 'INSTALL_SCRIPT': '/usr/bin/install -c', 'INSTALL_SHARED': '/usr/bin/install -c -m 755', 'INSTSONAME': 'libpython3.13.a', 'IO_H': 'Modules/_io/_iomodule.h', 'IO_OBJS': '\\', 'IPHONEOS_DEPLOYMENT_TARGET': '', 'JIT_DEPS': '\\', 'LDCXXSHARED': 'c++', 'LDFLAGS': '', 'LDFLAGS_NODIST': '', 'LDLIBRARY': 'libpython3.13.a', 'LDLIBRARYDIR': '', 'LDSHARED': 'cc', 'LDVERSION': '3.13', 'LIBC': '', 'LIBDEST': f'{PYODIDE_ROOT}/cpython/installs/python-3.13.2/lib/python3.13', 'LIBDIR': f'{PYODIDE_ROOT}/cpython/installs/python-3.13.2/lib', 'LIBEXPAT_A': 'Modules/expat/libexpat.a', 'LIBEXPAT_CFLAGS': '-I./Modules/expat -fno-strict-overflow -Wsign-compare -Wunreachable-code -DNDEBUG -g -O3 -Wall -O2 -g0 -fPIC -fwasm-exceptions -sSUPPORT_LONGJMP  -DPY_CALL_TRAMPOLINE -std=c11 -Wextra -Wno-unused-parameter -Wno-missing-field-initializers -Wstrict-prototypes -Werror=implicit-function-declaration -fvisibility=hidden  -I./Include/internal -I./Include/internal/mimalloc -I. -I./Include -sUSE_BZIP2=1 -sUSE_ZLIB=1', 'LIBEXPAT_HEADERS': '\\', 'LIBEXPAT_OBJS': '\\', 'LIBHACL_CFLAGS': '-I./Modules/_hacl/include -D_BSD_SOURCE -D_DEFAULT_SOURCE -fno-strict-overflow -Wsign-compare -Wunreachable-code -DNDEBUG -g -O3 -Wall -O2 -g0 -fPIC -fwasm-exceptions -sSUPPORT_LONGJMP  -DPY_CALL_TRAMPOLINE -std=c11 -Wextra -Wno-unused-parameter -Wno-missing-field-initializers -Wstrict-prototypes -Werror=implicit-function-declaration -fvisibility=hidden  -I./Include/internal -I./Include/internal/mimalloc -I. -I./Include -sUSE_BZIP2=1 -sUSE_ZLIB=1', 'LIBHACL_HEADERS': '\\', 'LIBHACL_SHA2_A': 'Modules/_hacl/libHacl_Hash_SHA2.a', 'LIBHACL_SHA2_HEADERS': '\\', 'LIBHACL_SHA2_OBJS': '\\', 'LIBM': '-lm', 'LIBMPDEC_A': 'Modules/_decimal/libmpdec/libmpdec.a', 'LIBMPDEC_CFLAGS': '-I./Modules/_decimal/libmpdec -DCONFIG_32=1 -DANSI=1 -fno-strict-overflow -Wsign-compare -Wunreachable-code -DNDEBUG -g -O3 -Wall -O2 -g0 -fPIC -fwasm-exceptions -sSUPPORT_LONGJMP  -DPY_CALL_TRAMPOLINE -std=c11 -Wextra -Wno-unused-parameter -Wno-missing-field-initializers -Wstrict-prototypes -Werror=implicit-function-declaration -fvisibility=hidden  -I./Include/internal -I./Include/internal/mimalloc -I. -I./Include -sUSE_BZIP2=1 -sUSE_ZLIB=1', 'LIBMPDEC_HEADERS': '\\', 'LIBMPDEC_OBJS': '\\', 'LIBOBJDIR': 'Python/', 'LIBOBJS': '', 'LIBPC': f'{PYODIDE_ROOT}/cpython/installs/python-3.13.2/lib/pkgconfig', 'LIBPL': f'{PYODIDE_ROOT}/cpython/installs/python-3.13.2/lib/python3.13/config-3.13-wasm32-emscripten', 'LIBPYTHON': '', 'LIBRARY': 'libpython3.13.a', 'LIBRARY_DEPS': f'libpython3.13.a  .{PYODIDE_ROOT}/cpython/installs/python-3.13.2/lib/python3.13/os.py python.html python.worker.js', 'LIBRARY_OBJS': '\\', 'LIBRARY_OBJS_OMIT_FROZEN': '\\', 'LIBS': '-ldl  -lpthread', 'LIBSUBDIRS': 'asyncio \\', 'LINKCC': 'cc', 'LINKFORSHARED': f'--preload-file=.{PYODIDE_ROOT}/cpython/installs/python-3.13.2 -O2 -g0', 'LINK_PYTHON_DEPS': f'libpython3.13.a  .{PYODIDE_ROOT}/cpython/installs/python-3.13.2/lib/python3.13/os.py python.html python.worker.js', 'LINK_PYTHON_OBJS': '\\', 'LIPO_32BIT_FLAGS': '', 'LIPO_INTEL64_FLAGS': '', 'LLVM_PROF_ERR': 'no', 'LLVM_PROF_FILE': '', 'LLVM_PROF_MERGER': '', 'LN': 'ln', 'LOCALMODLIBS': '-DHAVE_FFI_PREP_CIF_VAR=1 -DHAVE_FFI_PREP_CLOSURE_LOC=1 -DHAVE_FFI_CLOSURE_ALLOC=1 -I ../libffi/include   -lbz2 -sUSE_ZLIB               -lm -lm -lm -lm -lm Modules/_decimal/libmpdec/libmpdec.a -sUSE_ZLIB    Modules/_hacl/libHacl_Hash_SHA2.a   -lm Modules/expat/libexpat.a', 'MACHDEP': 'emscripten', 'MACHDEP_OBJS': '', 'MACHDESTLIB': f'{PYODIDE_ROOT}/cpython/installs/python-3.13.2/lib/python3.13', 'MACOSX_DEPLOYMENT_TARGET': '', 'MAJOR_IN_MKDEV': 0, 'MAJOR_IN_SYSMACROS': 1, 'MAKESETUP': './Modules/makesetup', 'MANDIR': f'{PYODIDE_ROOT}/cpython/installs/python-3.13.2/share/man', 'MIMALLOC_HEADERS': '\\', 'MKDIR_P': '/usr/bin/mkdir -p', 'MODBUILT_NAMES': '_ctypes  _posixsubprocess  _bz2  zlib  array  _asyncio  _bisect  _contextvars  _csv  _heapq  _json  _lsprof  _opcode  _pickle  _queue  _random  _struct  _zoneinfo  math  cmath  _statistics  _datetime  _decimal  binascii  _md5  _sha1  _sha2  _sha3  _blake2  pyexpat  _elementtree  _codecs_cn  _codecs_hk  _codecs_iso2022  _codecs_jp  _codecs_kr  _codecs_tw  _multibytecodec  unicodedata  mmap  select  _socket  atexit  faulthandler  posix  _signal  _tracemalloc  _suggestions  _codecs  _collections  errno  _io  itertools  _sre  _sysconfig  _thread  time  _typing  _weakref  _abc  _functools  _locale  _operator  _stat  _symtable', 'MODDISABLED_NAMES': 'pwd  _sqlite3  _ssl  _lzma  _hashlib  _uuid', 'MODLIBS': '-DHAVE_FFI_PREP_CIF_VAR=1 -DHAVE_FFI_PREP_CLOSURE_LOC=1 -DHAVE_FFI_CLOSURE_ALLOC=1 -I ../libffi/include   -lbz2 -sUSE_ZLIB               -lm -lm -lm -lm -lm Modules/_decimal/libmpdec/libmpdec.a -sUSE_ZLIB    Modules/_hacl/libHacl_Hash_SHA2.a   -lm Modules/expat/libexpat.a', 'MODOBJS': 'Modules/_ctypes/_ctypes.o Modules/_ctypes/callbacks.o Modules/_ctypes/callproc.o Modules/_ctypes/cfield.o Modules/_ctypes/stgdict.o  Modules/_posixsubprocess.o  Modules/_bz2module.o  Modules/zlibmodule.o  Modules/arraymodule.o  Modules/_asynciomodule.o  Modules/_bisectmodule.o  Modules/_contextvarsmodule.o  Modules/_csv.o  Modules/_heapqmodule.o  Modules/_json.o  Modules/_lsprof.o Modules/rotatingtree.o  Modules/_opcode.o  Modules/_pickle.o  Modules/_queuemodule.o  Modules/_randommodule.o  Modules/_struct.o  Modules/_zoneinfo.o  Modules/mathmodule.o  Modules/cmathmodule.o  Modules/_statisticsmodule.o  Modules/_datetimemodule.o  Modules/_decimal/_decimal.o  Modules/binascii.o  Modules/md5module.o Modules/_hacl/Hacl_Hash_MD5.o  Modules/sha1module.o Modules/_hacl/Hacl_Hash_SHA1.o  Modules/sha2module.o  Modules/sha3module.o Modules/_hacl/Hacl_Hash_SHA3.o  Modules/_blake2/blake2module.o Modules/_blake2/blake2b_impl.o Modules/_blake2/blake2s_impl.o  Modules/pyexpat.o  Modules/_elementtree.o  Modules/cjkcodecs/_codecs_cn.o  Modules/cjkcodecs/_codecs_hk.o  Modules/cjkcodecs/_codecs_iso2022.o  Modules/cjkcodecs/_codecs_jp.o  Modules/cjkcodecs/_codecs_kr.o  Modules/cjkcodecs/_codecs_tw.o  Modules/cjkcodecs/multibytecodec.o  Modules/unicodedata.o  Modules/mmapmodule.o  Modules/selectmodule.o  Modules/socketmodule.o  Modules/atexitmodule.o  Modules/faulthandler.o  Modules/posixmodule.o  Modules/signalmodule.o  Modules/_tracemalloc.o  Modules/_suggestions.o  Modules/_codecsmodule.o  Modules/_collectionsmodule.o  Modules/errnomodule.o  Modules/_io/_iomodule.o Modules/_io/iobase.o Modules/_io/fileio.o Modules/_io/bytesio.o Modules/_io/bufferedio.o Modules/_io/textio.o Modules/_io/stringio.o  Modules/itertoolsmodule.o  Modules/_sre/sre.o  Modules/_sysconfig.o  Modules/_threadmodule.o  Modules/timemodule.o  Modules/_typingmodule.o  Modules/_weakref.o  Modules/_abc.o  Modules/_functoolsmodule.o  Modules/_localemodule.o  Modules/_operator.o  Modules/_stat.o  Modules/symtablemodule.o', 'MODSHARED_NAMES': '', 'MODULE_ARRAY_LDFLAGS': '', 'MODULE_ARRAY_STATE': 'yes', 'MODULE_ATEXIT_LDFLAGS': '', 'MODULE_BINASCII_CFLAGS': '-DUSE_ZLIB_CRC32 -sUSE_ZLIB', 'MODULE_BINASCII_LDFLAGS': '-sUSE_ZLIB', 'MODULE_BINASCII_STATE': 'yes', 'MODULE_CMATH_DEPS': './Modules/_math.h', 'MODULE_CMATH_LDFLAGS': '-lm', 'MODULE_CMATH_STATE': 'yes', 'MODULE_DEPS_SHARED': 'Modules/config.c', 'MODULE_DEPS_STATIC': 'Modules/config.c', 'MODULE_ERRNO_LDFLAGS': '', 'MODULE_FAULTHANDLER_LDFLAGS': '', 'MODULE_FCNTL_STATE': 'n/a', 'MODULE_GRP_STATE': 'n/a', 'MODULE_ITERTOOLS_LDFLAGS': '', 'MODULE_MATH_DEPS': './Modules/_math.h', 'MODULE_MATH_LDFLAGS': '-lm', 'MODULE_MATH_STATE': 'yes', 'MODULE_MMAP_LDFLAGS': '', 'MODULE_MMAP_STATE': 'yes', 'MODULE_OBJS': '\\', 'MODULE_POSIX_LDFLAGS': '', 'MODULE_PWD_STATE': 'n/a', 'MODULE_PYEXPAT_CFLAGS': '-I./Modules/expat', 'MODULE_PYEXPAT_DEPS': '\\ Modules/expat/libexpat.a', 'MODULE_PYEXPAT_LDFLAGS': '-lm Modules/expat/libexpat.a', 'MODULE_PYEXPAT_STATE': 'yes', 'MODULE_READLINE_STATE': 'n/a', 'MODULE_RESOURCE_STATE': 'n/a', 'MODULE_SELECT_LDFLAGS': '', 'MODULE_SELECT_STATE': 'yes', 'MODULE_SYSLOG_STATE': 'n/a', 'MODULE_TERMIOS_STATE': 'n/a', 'MODULE_TIME_LDFLAGS': '', 'MODULE_TIME_STATE': 'yes', 'MODULE_UNICODEDATA_DEPS': './Modules/unicodedata_db.h ./Modules/unicodename_db.h', 'MODULE_UNICODEDATA_LDFLAGS': '', 'MODULE_UNICODEDATA_STATE': 'yes', 'MODULE_XXLIMITED_35_STATE': 'disabled', 'MODULE_XXLIMITED_STATE': 'disabled', 'MODULE_XXSUBTYPE_STATE': 'disabled', 'MODULE_ZLIB_CFLAGS': '-sUSE_ZLIB', 'MODULE_ZLIB_LDFLAGS': '-sUSE_ZLIB', 'MODULE_ZLIB_STATE': 'yes', 'MODULE__ABC_LDFLAGS': '', 'MODULE__ASYNCIO_LDFLAGS': '', 'MODULE__ASYNCIO_STATE': 'yes', 'MODULE__BISECT_LDFLAGS': '', 'MODULE__BISECT_STATE': 'yes', 'MODULE__BLAKE2_CFLAGS': '', 'MODULE__BLAKE2_DEPS': './Modules/_blake2/impl/blake2-config.h ./Modules/_blake2/impl/blake2-impl.h ./Modules/_blake2/impl/blake2.h ./Modules/_blake2/impl/blake2b-load-sse2.h ./Modules/_blake2/impl/blake2b-load-sse41.h ./Modules/_blake2/impl/blake2b-ref.c ./Modules/_blake2/impl/blake2b-round.h ./Modules/_blake2/impl/blake2b.c ./Modules/_blake2/impl/blake2s-load-sse2.h ./Modules/_blake2/impl/blake2s-load-sse41.h ./Modules/_blake2/impl/blake2s-load-xop.h ./Modules/_blake2/impl/blake2s-ref.c ./Modules/_blake2/impl/blake2s-round.h ./Modules/_blake2/impl/blake2s.c ./Modules/_blake2/blake2module.h ./Modules/hashlib.h', 'MODULE__BLAKE2_LDFLAGS': '', 'MODULE__BLAKE2_STATE': 'yes', 'MODULE__BZ2_CFLAGS': '-sUSE_BZIP2', 'MODULE__BZ2_LDFLAGS': '-sUSE_BZIP2', 'MODULE__BZ2_STATE': 'yes', 'MODULE__CODECS_CN_DEPS': './Modules/cjkcodecs/mappings_cn.h ./Modules/cjkcodecs/multibytecodec.h ./Modules/cjkcodecs/cjkcodecs.h', 'MODULE__CODECS_CN_LDFLAGS': '', 'MODULE__CODECS_CN_STATE': 'yes', 'MODULE__CODECS_HK_DEPS': './Modules/cjkcodecs/mappings_hk.h  ./Modules/cjkcodecs/multibytecodec.h ./Modules/cjkcodecs/cjkcodecs.h', 'MODULE__CODECS_HK_LDFLAGS': '', 'MODULE__CODECS_HK_STATE': 'yes', 'MODULE__CODECS_ISO2022_DEPS': './Modules/cjkcodecs/mappings_jisx0213_pair.h ./Modules/cjkcodecs/alg_jisx0201.h ./Modules/cjkcodecs/emu_jisx0213_2000.h ./Modules/cjkcodecs/multibytecodec.h ./Modules/cjkcodecs/cjkcodecs.h', 'MODULE__CODECS_ISO2022_LDFLAGS': '', 'MODULE__CODECS_ISO2022_STATE': 'yes', 'MODULE__CODECS_JP_DEPS': './Modules/cjkcodecs/mappings_jisx0213_pair.h ./Modules/cjkcodecs/alg_jisx0201.h ./Modules/cjkcodecs/emu_jisx0213_2000.h ./Modules/cjkcodecs/mappings_jp.h ./Modules/cjkcodecs/multibytecodec.h ./Modules/cjkcodecs/cjkcodecs.h', 'MODULE__CODECS_JP_LDFLAGS': '', 'MODULE__CODECS_JP_STATE': 'yes', 'MODULE__CODECS_KR_DEPS': './Modules/cjkcodecs/mappings_kr.h ./Modules/cjkcodecs/multibytecodec.h ./Modules/cjkcodecs/cjkcodecs.h', 'MODULE__CODECS_KR_LDFLAGS': '', 'MODULE__CODECS_KR_STATE': 'yes', 'MODULE__CODECS_LDFLAGS': '', 'MODULE__CODECS_TW_DEPS': './Modules/cjkcodecs/mappings_tw.h ./Modules/cjkcodecs/multibytecodec.h ./Modules/cjkcodecs/cjkcodecs.h', 'MODULE__CODECS_TW_LDFLAGS': '', 'MODULE__CODECS_TW_STATE': 'yes', 'MODULE__COLLECTIONS_LDFLAGS': '', 'MODULE__CONTEXTVARS_LDFLAGS': '', 'MODULE__CONTEXTVARS_STATE': 'yes', 'MODULE__CSV_LDFLAGS': '', 'MODULE__CSV_STATE': 'yes', 'MODULE__CTYPES_DEPS': './Modules/_ctypes/ctypes.h', 'MODULE__CTYPES_MALLOC_CLOSURE': '', 'MODULE__CTYPES_STATE': 'missing', 'MODULE__CTYPES_TEST_STATE': 'disabled', 'MODULE__CURSES_DEPS': './Include/py_curses.h', 'MODULE__CURSES_PANEL_DEPS': './Include/py_curses.h', 'MODULE__CURSES_PANEL_STATE': 'n/a', 'MODULE__CURSES_STATE': 'n/a', 'MODULE__DATETIME_DEPS': './Include/datetime.h', 'MODULE__DATETIME_LDFLAGS': '-lm', 'MODULE__DATETIME_STATE': 'yes', 'MODULE__DBM_STATE': 'n/a', 'MODULE__DECIMAL_CFLAGS': '-I./Modules/_decimal/libmpdec -DCONFIG_32=1 -DANSI=1', 'MODULE__DECIMAL_DEPS': './Modules/_decimal/docstrings.h \\ Modules/_decimal/libmpdec/libmpdec.a', 'MODULE__DECIMAL_LDFLAGS': '-lm Modules/_decimal/libmpdec/libmpdec.a', 'MODULE__DECIMAL_STATE': 'yes', 'MODULE__ELEMENTTREE_CFLAGS': '-I./Modules/expat', 'MODULE__ELEMENTTREE_DEPS': './Modules/pyexpat.c \\ Modules/expat/libexpat.a', 'MODULE__ELEMENTTREE_LDFLAGS': '', 'MODULE__ELEMENTTREE_STATE': 'yes', 'MODULE__FUNCTOOLS_LDFLAGS': '', 'MODULE__GDBM_STATE': 'n/a', 'MODULE__HASHLIB_DEPS': './Modules/hashlib.h', 'MODULE__HASHLIB_STATE': 'missing', 'MODULE__HEAPQ_LDFLAGS': '', 'MODULE__HEAPQ_STATE': 'yes', 'MODULE__INTERPCHANNELS_STATE': 'n/a', 'MODULE__INTERPQUEUES_STATE': 'n/a', 'MODULE__INTERPRETERS_STATE': 'n/a', 'MODULE__IO_CFLAGS': '-I./Modules/_io', 'MODULE__IO_DEPS': './Modules/_io/_iomodule.h', 'MODULE__IO_LDFLAGS': '', 'MODULE__IO_STATE': 'yes', 'MODULE__JSON_LDFLAGS': '', 'MODULE__JSON_STATE': 'yes', 'MODULE__LOCALE_LDFLAGS': '', 'MODULE__LSPROF_LDFLAGS': '', 'MODULE__LSPROF_STATE': 'yes', 'MODULE__LZMA_STATE': 'missing', 'MODULE__MD5_CFLAGS': '-I./Modules/_hacl/include -I./Modules/_hacl/internal -D_BSD_SOURCE -D_DEFAULT_SOURCE', 'MODULE__MD5_DEPS': './Modules/hashlib.h \\ Modules/_hacl/Hacl_Hash_MD5.h Modules/_hacl/Hacl_Hash_MD5.c', 'MODULE__MD5_STATE': 'yes', 'MODULE__MULTIBYTECODEC_DEPS': './Modules/cjkcodecs/multibytecodec.h', 'MODULE__MULTIBYTECODEC_LDFLAGS': '', 'MODULE__MULTIBYTECODEC_STATE': 'yes', 'MODULE__MULTIPROCESSING_STATE': 'n/a', 'MODULE__OPCODE_LDFLAGS': '', 'MODULE__OPCODE_STATE': 'yes', 'MODULE__OPERATOR_LDFLAGS': '', 'MODULE__PICKLE_LDFLAGS': '', 'MODULE__PICKLE_STATE': 'yes', 'MODULE__POSIXSHMEM_STATE': 'n/a', 'MODULE__POSIXSUBPROCESS_LDFLAGS': '', 'MODULE__POSIXSUBPROCESS_STATE': 'n/a', 'MODULE__QUEUE_LDFLAGS': '', 'MODULE__QUEUE_STATE': 'yes', 'MODULE__RANDOM_LDFLAGS': '', 'MODULE__RANDOM_STATE': 'yes', 'MODULE__SCPROXY_STATE': 'n/a', 'MODULE__SHA1_CFLAGS': '-I./Modules/_hacl/include -I./Modules/_hacl/internal -D_BSD_SOURCE -D_DEFAULT_SOURCE', 'MODULE__SHA1_DEPS': './Modules/hashlib.h \\ Modules/_hacl/Hacl_Hash_SHA1.h Modules/_hacl/Hacl_Hash_SHA1.c', 'MODULE__SHA1_STATE': 'yes', 'MODULE__SHA2_CFLAGS': '-I./Modules/_hacl/include -I./Modules/_hacl/internal -D_BSD_SOURCE -D_DEFAULT_SOURCE', 'MODULE__SHA2_DEPS': './Modules/hashlib.h \\ Modules/_hacl/libHacl_Hash_SHA2.a', 'MODULE__SHA2_STATE': 'yes', 'MODULE__SHA3_DEPS': './Modules/hashlib.h \\ Modules/_hacl/Hacl_Hash_SHA3.h Modules/_hacl/Hacl_Hash_SHA3.c', 'MODULE__SHA3_STATE': 'yes', 'MODULE__SIGNAL_LDFLAGS': '', 'MODULE__SOCKET_DEPS': './Modules/socketmodule.h ./Modules/addrinfo.h ./Modules/getaddrinfo.c ./Modules/getnameinfo.c', 'MODULE__SOCKET_LDFLAGS': '', 'MODULE__SOCKET_STATE': 'yes', 'MODULE__SQLITE3_CFLAGS': '-sUSE_SQLITE3 -I./Modules/_sqlite', 'MODULE__SQLITE3_DEPS': './Modules/_sqlite/connection.h ./Modules/_sqlite/cursor.h ./Modules/_sqlite/microprotocols.h ./Modules/_sqlite/module.h ./Modules/_sqlite/prepare_protocol.h ./Modules/_sqlite/row.h ./Modules/_sqlite/util.h', 'MODULE__SQLITE3_LDFLAGS': '-sUSE_SQLITE3', 'MODULE__SQLITE3_STATE': 'yes', 'MODULE__SRE_LDFLAGS': '', 'MODULE__SSL_DEPS': './Modules/_ssl.h ./Modules/_ssl/cert.c ./Modules/_ssl/debughelpers.c ./Modules/_ssl/misc.c ./Modules/_ssl_data_111.h ./Modules/_ssl_data_300.h ./Modules/socketmodule.h', 'MODULE__SSL_STATE': 'missing', 'MODULE__STATISTICS_LDFLAGS': '-lm', 'MODULE__STATISTICS_STATE': 'yes', 'MODULE__STAT_LDFLAGS': '', 'MODULE__STRUCT_LDFLAGS': '', 'MODULE__STRUCT_STATE': 'yes', 'MODULE__SUGGESTIONS_LDFLAGS': '', 'MODULE__SYMTABLE_LDFLAGS': '', 'MODULE__SYSCONFIG_LDFLAGS': '', 'MODULE__TESTBUFFER_STATE': 'disabled', 'MODULE__TESTCAPI_DEPS': './Modules/_testcapi/parts.h ./Modules/_testcapi/util.h', 'MODULE__TESTCAPI_STATE': 'disabled', 'MODULE__TESTCLINIC_LIMITED_STATE': 'disabled', 'MODULE__TESTCLINIC_STATE': 'disabled', 'MODULE__TESTEXTERNALINSPECTION_STATE': 'disabled', 'MODULE__TESTIMPORTMULTIPLE_STATE': 'disabled', 'MODULE__TESTINTERNALCAPI_DEPS': './Modules/_testinternalcapi/parts.h', 'MODULE__TESTINTERNALCAPI_STATE': 'disabled', 'MODULE__TESTLIMITEDCAPI_DEPS': './Modules/_testlimitedcapi/testcapi_long.h ./Modules/_testlimitedcapi/parts.h ./Modules/_testlimitedcapi/util.h', 'MODULE__TESTLIMITEDCAPI_STATE': 'disabled', 'MODULE__TESTMULTIPHASE_STATE': 'disabled', 'MODULE__TESTSINGLEPHASE_STATE': 'disabled', 'MODULE__THREAD_LDFLAGS': '', 'MODULE__TKINTER_STATE': 'n/a', 'MODULE__TRACEMALLOC_LDFLAGS': '', 'MODULE__TYPING_LDFLAGS': '', 'MODULE__TYPING_STATE': 'yes', 'MODULE__UUID_STATE': 'missing', 'MODULE__WEAKREF_LDFLAGS': '', 'MODULE__XXTESTFUZZ_STATE': 'disabled', 'MODULE__ZONEINFO_LDFLAGS': '', 'MODULE__ZONEINFO_STATE': 'yes', 'MULTIARCH': 'wasm32-emscripten', 'MULTIARCH_CPPFLAGS': '-DMULTIARCH=\\"wasm32-emscripten\\"', 'MVWDELCH_IS_EXPRESSION': 0, 'NO_AS_NEEDED': '', 'OBJECT_OBJS': '\\', 'OPT': '-DNDEBUG -g -O3 -Wall', 'PACKAGE_BUGREPORT': 0, 'PACKAGE_NAME': 0, 'PACKAGE_STRING': 0, 'PACKAGE_TARNAME': 0, 'PACKAGE_URL': 0, 'PACKAGE_VERSION': 0, 'PARSER_HEADERS': '\\', 'PARSER_OBJS': '\\ \\ \\ Parser/myreadline.o', 'PEGEN_HEADERS': '\\', 'PEGEN_OBJS': '\\', 'PGO_PROF_GEN_FLAG': '', 'PGO_PROF_USE_FLAG': '', 'PLATLIBDIR': 'lib', 'POBJS': '\\', 'POSIX_SEMAPHORES_NOT_ENABLED': 0, 'PROFILE_TASK': '-m test --pgo --timeout=', 'PTHREAD_KEY_T_IS_COMPATIBLE_WITH_INT': 1, 'PTHREAD_SYSTEM_SCHED_SUPPORTED': 0, 'PURIFY': '', 'PY3LIBRARY': '', 'PYLONG_BITS_IN_DIGIT': 30, 'PYTHON': 'python.js', 'PYTHONFRAMEWORK': '', 'PYTHONFRAMEWORKDIR': 'no-framework', 'PYTHONFRAMEWORKINSTALLDIR': '', 'PYTHONFRAMEWORKINSTALLNAMEPREFIX': '', 'PYTHONFRAMEWORKPREFIX': '', 'PYTHONPATH': '', 'PYTHON_FOR_BUILD': f'_PYTHON_PROJECT_BASE={PYODIDE_ROOT}/cpython/build/Python-3.13.2 _PYTHON_HOST_PLATFORM=$(_PYTHON_HOST_PLATFORM) PYTHONPATH=./Lib _PYTHON_SYSCONFIGDATA_NAME=_sysconfigdata__emscripten_wasm32-emscripten _PYTHON_SYSCONFIGDATA_PATH=$(shell test -f pybuilddir.txt && echo {PYODIDE_ROOT}/cpython/build/Python-3.13.2/`cat pybuilddir.txt`) /usr/local/bin/python3.13', 'PYTHON_FOR_BUILD_DEPS': '', 'PYTHON_FOR_FREEZE': '/usr/local/bin/python3.13', 'PYTHON_FOR_REGEN': '', 'PYTHON_HEADERS': '\\', 'PYTHON_OBJS': '\\', 'PY_BUILTIN_HASHLIB_HASHES': '"md5,sha1,sha2,sha3,blake2"', 'PY_BUILTIN_MODULE_CFLAGS': '-fno-strict-overflow -Wsign-compare -Wunreachable-code -DNDEBUG -g -O3 -Wall -O2 -g0 -fPIC -fwasm-exceptions -sSUPPORT_LONGJMP  -DPY_CALL_TRAMPOLINE -std=c11 -Wextra -Wno-unused-parameter -Wno-missing-field-initializers -Wstrict-prototypes -Werror=implicit-function-declaration -fvisibility=hidden  -I./Include/internal -I./Include/internal/mimalloc -I. -I./Include -sUSE_BZIP2=1 -sUSE_ZLIB=1 -DPy_BUILD_CORE_BUILTIN', 'PY_CFLAGS': '-fno-strict-overflow -Wsign-compare -Wunreachable-code -DNDEBUG -g -O3 -Wall -O2 -g0 -fPIC -fwasm-exceptions -sSUPPORT_LONGJMP  -DPY_CALL_TRAMPOLINE', 'PY_CFLAGS_NODIST': '-std=c11 -Wextra -Wno-unused-parameter -Wno-missing-field-initializers -Wstrict-prototypes -Werror=implicit-function-declaration -fvisibility=hidden  -I./Include/internal -I./Include/internal/mimalloc', 'PY_COERCE_C_LOCALE': 1, 'PY_CORE_CFLAGS': '-fno-strict-overflow -Wsign-compare -Wunreachable-code -DNDEBUG -g -O3 -Wall -O2 -g0 -fPIC -fwasm-exceptions -sSUPPORT_LONGJMP  -DPY_CALL_TRAMPOLINE -std=c11 -Wextra -Wno-unused-parameter -Wno-missing-field-initializers -Wstrict-prototypes -Werror=implicit-function-declaration -fvisibility=hidden  -I./Include/internal -I./Include/internal/mimalloc -I. -I./Include -sUSE_BZIP2=1 -sUSE_ZLIB=1 -DPy_BUILD_CORE', 'PY_CORE_LDFLAGS': '-sALLOW_MEMORY_GROWTH -sTOTAL_MEMORY=20971520 -sWASM_BIGINT -sFORCE_FILESYSTEM -lidbfs.js -lnodefs.js -lproxyfs.js -lworkerfs.js', 'PY_CPPFLAGS': '-I. -I./Include -sUSE_BZIP2=1 -sUSE_ZLIB=1', 'PY_ENABLE_SHARED': 0, 'PY_HAVE_PERF_TRAMPOLINE': 0, 'PY_LDFLAGS': '', 'PY_LDFLAGS_NODIST': '-sALLOW_MEMORY_GROWTH -sTOTAL_MEMORY=20971520 -sWASM_BIGINT -sFORCE_FILESYSTEM -lidbfs.js -lnodefs.js -lproxyfs.js -lworkerfs.js', 'PY_LDFLAGS_NOLTO': '', 'PY_SQLITE_ENABLE_LOAD_EXTENSION': 0, 'PY_SQLITE_HAVE_SERIALIZE': 1, 'PY_SSL_DEFAULT_CIPHERS': 1, 'PY_SSL_DEFAULT_CIPHER_STRING': 0, 'PY_STDMODULE_CFLAGS': '-fno-strict-overflow -Wsign-compare -Wunreachable-code -DNDEBUG -g -O3 -Wall -O2 -g0 -fPIC -fwasm-exceptions -sSUPPORT_LONGJMP  -DPY_CALL_TRAMPOLINE -std=c11 -Wextra -Wno-unused-parameter -Wno-missing-field-initializers -Wstrict-prototypes -Werror=implicit-function-declaration -fvisibility=hidden  -I./Include/internal -I./Include/internal/mimalloc -I. -I./Include -sUSE_BZIP2=1 -sUSE_ZLIB=1', 'PY_SUPPORT_TIER': 0, 'Py_DEBUG': 0, 'Py_ENABLE_SHARED': 0, 'Py_GIL_DISABLED': 0, 'Py_HASH_ALGORITHM': 0, 'Py_RL_STARTUP_HOOK_TAKES_ARGS': 0, 'Py_STATS': 0, 'Py_SUNOS_VERSION': 0, 'Py_TRACE_REFS': 0, 'QUICKTESTOPTS': '-x test_subprocess test_io \\', 'READELF': '@READELF@', 'RESSRCDIR': '', 'RETSIGTYPE': 'void', 'RUNSHARED': '', 'SCRIPTDIR': f'{PYODIDE_ROOT}/cpython/installs/python-3.13.2/lib', 'SCRIPT_IDLE': 'build/scripts-3.13/idle3.13', 'SCRIPT_PYDOC': 'build/scripts-3.13/pydoc3.13', 'SETPGRP_HAVE_ARG': 0, 'SHELL': '/bin/sh -e', 'SHLIBS': '-ldl  -lpthread', 'SHLIB_SUFFIX': '.so', 'SIGNED_RIGHT_SHIFT_ZERO_FILLS': 0, 'SITEPATH': '', 'SIZEOF_DOUBLE': 8, 'SIZEOF_FLOAT': 4, 'SIZEOF_FPOS_T': 16, 'SIZEOF_INT': 4, 'SIZEOF_LONG': 4, 'SIZEOF_LONG_DOUBLE': 16, 'SIZEOF_LONG_LONG': 8, 'SIZEOF_OFF_T': 8, 'SIZEOF_PID_T': 4, 'SIZEOF_PTHREAD_KEY_T': 4, 'SIZEOF_PTHREAD_T': 4, 'SIZEOF_SHORT': 2, 'SIZEOF_SIZE_T': 4, 'SIZEOF_TIME_T': 8, 'SIZEOF_UINTPTR_T': 4, 'SIZEOF_VOID_P': 4, 'SIZEOF_WCHAR_T': 4, 'SIZEOF__BOOL': 1, 'SOABI': 'cpython-313-wasm32-emscripten', 'SRCDIRS': 'Modules   Modules/_blake2   Modules/_ctypes   Modules/_decimal   Modules/_decimal/libmpdec   Modules/_hacl   Modules/_io   Modules/_multiprocessing   Modules/_sqlite   Modules/_sre   Modules/_testcapi   Modules/_testinternalcapi   Modules/_testlimitedcapi   Modules/_xxtestfuzz   Modules/cjkcodecs   Modules/expat   Objects   Objects/mimalloc   Objects/mimalloc/prim   Parser   Parser/tokenizer   Parser/lexer   Programs   Python   Python/frozen_modules', 'SRC_GDB_HOOKS': './Tools/gdb/libpython.py', 'STATIC_LIBPYTHON': 1, 'STDC_HEADERS': 1, 'STRICT_SYSV_CURSES': "/* Don't use ncurses extensions */", 'STRIPFLAG': '-s', 'SUBDIRS': '', 'SUBDIRSTOO': 'Include Lib Misc', 'SYSLIBS': '-lm', 'SYS_SELECT_WITH_SYS_TIME': 1, 'TESTOPTS': '', 'TESTPATH': '', 'TESTPYTHON': f'_PYTHON_PROJECT_BASE={PYODIDE_ROOT}/cpython/build/Python-3.13.2 _PYTHON_HOST_PLATFORM=$(_PYTHON_HOST_PLATFORM) PYTHONPATH=./Lib _PYTHON_SYSCONFIGDATA_NAME=_sysconfigdata__emscripten_wasm32-emscripten _PYTHON_SYSCONFIGDATA_PATH=$(shell test -f pybuilddir.txt && echo {PYODIDE_ROOT}/cpython/build/Python-3.13.2/`cat pybuilddir.txt`) /usr/local/bin/python3.13', 'TESTPYTHONOPTS': '', 'TESTRUNNER': f'_PYTHON_PROJECT_BASE={PYODIDE_ROOT}/cpython/build/Python-3.13.2 _PYTHON_HOST_PLATFORM=$(_PYTHON_HOST_PLATFORM) PYTHONPATH=./Lib _PYTHON_SYSCONFIGDATA_NAME=_sysconfigdata__emscripten_wasm32-emscripten _PYTHON_SYSCONFIGDATA_PATH=$(shell test -f pybuilddir.txt && echo {PYODIDE_ROOT}/cpython/build/Python-3.13.2/`cat pybuilddir.txt`) /usr/local/bin/python3.13 -m test', 'TESTSUBDIRS': 'idlelib/idle_test \\', 'TESTTIMEOUT': '', 'TEST_MODULES': 'no', 'THREAD_STACK_SIZE': 0, 'TIMEMODULE_LIB': 0, 'TM_IN_SYS_TIME': 0, 'TOKENIZER_HEADERS': '\\', 'TOKENIZER_OBJS': '\\', 'TZPATH': '/usr/share/zoneinfo:/usr/lib/zoneinfo:/usr/share/lib/zoneinfo:/etc/zoneinfo', 'UNICODE_DEPS': '\\', 'UNIVERSALSDK': '', 'UPDATE_FILE': './Tools/build/update_file.py', 'USE_COMPUTED_GOTOS': 0, 'VERSION': '3.13', 'WASM_ASSETS_DIR': f'.{PYODIDE_ROOT}/cpython/installs/python-3.13.2', 'WASM_STDLIB': f'.{PYODIDE_ROOT}/cpython/installs/python-3.13.2/lib/python3.13/os.py', 'WHEEL_PKG_DIR': '', 'WINDOW_HAS_FLAGS': 0, 'WITH_DECIMAL_CONTEXTVAR': 1, 'WITH_DOC_STRINGS': 1, 'WITH_DTRACE': 0, 'WITH_DYLD': 0, 'WITH_EDITLINE': 0, 'WITH_FREELISTS': 1, 'WITH_LIBINTL': 0, 'WITH_MIMALLOC': 1, 'WITH_NEXT_FRAMEWORK': 0, 'WITH_PYMALLOC': 0, 'WITH_VALGRIND': 0, 'X87_DOUBLE_ROUNDING': 0, 'XMLLIBSUBDIRS': 'xml xml/dom xml/etree xml/parsers xml/sax', 'abs_builddir': f'{PYODIDE_ROOT}/cpython/build/Python-3.13.2', 'abs_srcdir': f'{PYODIDE_ROOT}/cpython/build/Python-3.13.2', 'datarootdir': f'{PYODIDE_ROOT}/cpython/installs/python-3.13.2/share', 'exec_prefix': f'{PYODIDE_ROOT}/cpython/installs/python-3.13.2', 'prefix': f'{PYODIDE_ROOT}/cpython/installs/python-3.13.2', 'srcdir': '.', 'MAINCC': 'cc', 'PYODIDE_ABI_VERSION': '2025_0'}
import os
if os.environ.get("PYODIDE", None) == "1":
    build_time_vars["installed_base"] = build_time_vars["prefix"]
    build_time_vars["platbase"] = build_time_vars["prefix"]
```
