## Supplementary software v0.2.1 for "Virtual control arms for paediatric myopia trials: external validation of axial-elongation models": _threading_local.py

```
"""Thread-local objects.

(Note that this module provides a Python version of the threading.local
 class.  Depending on the version of Python you're using, there may be a
 faster one available.  You should always import the `local` class from
 `threading`.)

Thread-local objects support the management of thread-local data.
If you have data that you want to be local to a thread, simply create
a thread-local object and use its attributes:

  >>> mydata = local()
  >>> mydata.number = 42
  >>> mydata.number
  42

You can also access the local-object's dictionary:

  >>> mydata.__dict__
  {'number': 42}
  >>> mydata.__dict__.setdefault('widgets', [])
  []
  >>> mydata.widgets
  []

What's important about thread-local objects is that their data are
local to a thread. If we access the data in a different thread:

  >>> log = []
  >>> def f():
  ...     items = sorted(mydata.__dict__.items())
  ...     log.append(items)
  ...     mydata.number = 11
  ...     log.append(mydata.number)

  >>> import threading
  >>> thread = threading.Thread(target=f)
  >>> thread.start()
  >>> thread.join()
  >>> log
  [[], 11]

we get different data.  Furthermore, changes made in the other thread
don't affect data seen in this thread:

  >>> mydata.number
  42

Of course, values you get from a local object, including a __dict__
attribute, are for whatever thread was current at the time the
attribute was read.  For that reason, you generally don't want to save
these values across threads, as they apply only to the thread they
came from.

You can create custom local objects by subclassing the local class:

  >>> class MyLocal(local):
  ...     number = 2
  ...     def __init__(self, /, **kw):
  ...         self.__dict__.update(kw)
  ...     def squared(self):
  ...         return self.number ** 2

This can be useful to support default values, methods and
initialization.  Note that if you define an __init__ method, it will be
called each time the local object is used in a separate thread.  This
is necessary to initialize each thread's dictionary.

Now if we create a local object:

  >>> mydata = MyLocal(color='red')

Now we have a default number:

  >>> mydata.number
  2

an initial color:

  >>> mydata.color
  'red'
  >>> del mydata.color

And a method that operates on the data:

  >>> mydata.squared()
  4

As before, we can access the data in a separate thread:

  >>> log = []
  >>> thread = threading.Thread(target=f)
  >>> thread.start()
  >>> thread.join()
  >>> log
  [[('color', 'red')], 11]

without affecting this thread's data:

  >>> mydata.number
  2
  >>> mydata.color
  Traceback (most recent call last):
  ...
  AttributeError: 'MyLocal' object has no attribute 'color'

Note that subclasses can define slots, but they are not thread
local. They are shared across threads:

  >>> class MyLocal(local):
  ...     __slots__ = 'number'

  >>> mydata = MyLocal()
  >>> mydata.number = 42
  >>> mydata.color = 'red'

So, the separate thread:

  >>> thread = threading.Thread(target=f)
  >>> thread.start()
  >>> thread.join()

affects what we see:

  >>> mydata.number
  11

>>> del mydata
"""

from weakref import ref
from contextlib import contextmanager

__all__ = ["local"]

# We need to use objects from the threading module, but the threading
# module may also want to use our `local` class, if support for locals
# isn't compiled in to the `thread` module.  This creates potential problems
# with circular imports.  For that reason, we don't import `threading`
# until the bottom of this file (a hack sufficient to worm around the
# potential problems).  Note that all platforms on CPython do have support
# for locals in the `thread` module, and there is no circular import problem
# then, so problems introduced by fiddling the order of imports here won't
# manifest.

class _localimpl:
    """A class managing thread-local dicts"""
    __slots__ = 'key', 'dicts', 'localargs', 'locallock', '__weakref__'

    def __init__(self):
        # The key used in the Thread objects' attribute dicts.
        # We keep it a string for speed but make it unlikely to clash with
        # a "real" attribute.
        self.key = '_threading_local._localimpl.' + str(id(self))
        # { id(Thread) -> (ref(Thread), thread-local dict) }
        self.dicts = {}

    def get_dict(self):
        """Return the dict for the current thread. Raises KeyError if none
        defined."""
        thread = current_thread()
        return self.dicts[id(thread)][1]

    def create_dict(self):
        """Create a new dict for the current thread, and return it."""
        localdict = {}
        key = self.key
        thread = current_thread()
        idt = id(thread)
        def local_deleted(_, key=key):
            # When the localimpl is deleted, remove the thread attribute.
            thread = wrthread()
            if thread is not None:
                del thread.__dict__[key]
        def thread_deleted(_, idt=idt):
            # When the thread is deleted, remove the local dict.
            # Note that this is suboptimal if the thread object gets
            # caught in a reference loop. We would like to be called
            # as soon as the OS-level thread ends instead.
            local = wrlocal()
            if local is not None:
                dct = local.dicts.pop(idt)
        wrlocal = ref(self, local_deleted)
        wrthread = ref(thread, thread_deleted)
        thread.__dict__[key] = wrlocal
        self.dicts[idt] = wrthread, localdict
        return localdict


@contextmanager
def _patch(self):
    impl = object.__getattribute__(self, '_local__impl')
    try:
        dct = impl.get_dict()
    except KeyError:
        dct = impl.create_dict()
        args, kw = impl.localargs
        self.__init__(*args, **kw)
    with impl.locallock:
        object.__setattr__(self, '__dict__', dct)
        yield


class local:
    __slots__ = '_local__impl', '__dict__'

    def __new__(cls, /, *args, **kw):
        if (args or kw) and (cls.__init__ is object.__init__):
            raise TypeError("Initialization arguments are not supported")
        self = object.__new__(cls)
        impl = _localimpl()
        impl.localargs = (args, kw)
        impl.locallock = RLock()
        object.__setattr__(self, '_local__impl', impl)
        # We need to create the thread dict in anticipation of
        # __init__ being called, to make sure we don't call it
        # again ourselves.
        impl.create_dict()
        return self

    def __getattribute__(self, name):
        with _patch(self):
            return object.__getattribute__(self, name)

    def __setattr__(self, name, value):
        if name == '__dict__':
            raise AttributeError(
                "%r object attribute '__dict__' is read-only"
                % self.__class__.__name__)
        with _patch(self):
            return object.__setattr__(self, name, value)

    def __delattr__(self, name):
        if name == '__dict__':
            raise AttributeError(
                "%r object attribute '__dict__' is read-only"
                % self.__class__.__name__)
        with _patch(self):
            return object.__delattr__(self, name)


from threading import current_thread, RLock
```
