## Supplementary software v0.2.1 for "Virtual control arms for paediatric myopia trials: external validation of axial-elongation models": _weakrefset.py

```
# Access WeakSet through the weakref module.
# This code is separated-out because it is needed
# by abc.py to load everything else at startup.

from _weakref import ref
from types import GenericAlias

__all__ = ['WeakSet']


class _IterationGuard:
    # This context manager registers itself in the current iterators of the
    # weak container, such as to delay all removals until the context manager
    # exits.
    # This technique should be relatively thread-safe (since sets are).

    def __init__(self, weakcontainer):
        # Don't create cycles
        self.weakcontainer = ref(weakcontainer)

    def __enter__(self):
        w = self.weakcontainer()
        if w is not None:
            w._iterating.add(self)
        return self

    def __exit__(self, e, t, b):
        w = self.weakcontainer()
        if w is not None:
            s = w._iterating
            s.remove(self)
            if not s:
                w._commit_removals()


class WeakSet:
    def __init__(self, data=None):
        self.data = set()
        def _remove(item, selfref=ref(self)):
            self = selfref()
            if self is not None:
                if self._iterating:
                    self._pending_removals.append(item)
                else:
                    self.data.discard(item)
        self._remove = _remove
        # A list of keys to be removed
        self._pending_removals = []
        self._iterating = set()
        if data is not None:
            self.update(data)

    def _commit_removals(self):
        pop = self._pending_removals.pop
        discard = self.data.discard
        while True:
            try:
                item = pop()
            except IndexError:
                return
            discard(item)

    def __iter__(self):
        with _IterationGuard(self):
            for itemref in self.data:
                item = itemref()
                if item is not None:
                    # Caveat: the iterator will keep a strong reference to
                    # `item` until it is resumed or closed.
                    yield item

    def __len__(self):
        return len(self.data) - len(self._pending_removals)

    def __contains__(self, item):
        try:
            wr = ref(item)
        except TypeError:
            return False
        return wr in self.data

    def __reduce__(self):
        return self.__class__, (list(self),), self.__getstate__()

    def add(self, item):
        if self._pending_removals:
            self._commit_removals()
        self.data.add(ref(item, self._remove))

    def clear(self):
        if self._pending_removals:
            self._commit_removals()
        self.data.clear()

    def copy(self):
        return self.__class__(self)

    def pop(self):
        if self._pending_removals:
            self._commit_removals()
        while True:
            try:
                itemref = self.data.pop()
            except KeyError:
                raise KeyError('pop from empty WeakSet') from None
            item = itemref()
            if item is not None:
                return item

    def remove(self, item):
        if self._pending_removals:
            self._commit_removals()
        self.data.remove(ref(item))

    def discard(self, item):
        if self._pending_removals:
            self._commit_removals()
        self.data.discard(ref(item))

    def update(self, other):
        if self._pending_removals:
            self._commit_removals()
        for element in other:
            self.add(element)

    def __ior__(self, other):
        self.update(other)
        return self

    def difference(self, other):
        newset = self.copy()
        newset.difference_update(other)
        return newset
    __sub__ = difference

    def difference_update(self, other):
        self.__isub__(other)
    def __isub__(self, other):
        if self._pending_removals:
            self._commit_removals()
        if self is other:
            self.data.clear()
        else:
            self.data.difference_update(ref(item) for item in other)
        return self

    def intersection(self, other):
        return self.__class__(item for item in other if item in self)
    __and__ = intersection

    def intersection_update(self, other):
        self.__iand__(other)
    def __iand__(self, other):
        if self._pending_removals:
            self._commit_removals()
        self.data.intersection_update(ref(item) for item in other)
        return self

    def issubset(self, other):
        return self.data.issubset(ref(item) for item in other)
    __le__ = issubset

    def __lt__(self, other):
        return self.data < set(map(ref, other))

    def issuperset(self, other):
        return self.data.issuperset(ref(item) for item in other)
    __ge__ = issuperset

    def __gt__(self, other):
        return self.data > set(map(ref, other))

    def __eq__(self, other):
        if not isinstance(other, self.__class__):
            return NotImplemented
        return self.data == set(map(ref, other))

    def symmetric_difference(self, other):
        newset = self.copy()
        newset.symmetric_difference_update(other)
        return newset
    __xor__ = symmetric_difference

    def symmetric_difference_update(self, other):
        self.__ixor__(other)
    def __ixor__(self, other):
        if self._pending_removals:
            self._commit_removals()
        if self is other:
            self.data.clear()
        else:
            self.data.symmetric_difference_update(ref(item, self._remove) for item in other)
        return self

    def union(self, other):
        return self.__class__(e for s in (self, other) for e in s)
    __or__ = union

    def isdisjoint(self, other):
        return len(self.intersection(other)) == 0

    def __repr__(self):
        return repr(self.data)

    __class_getitem__ = classmethod(GenericAlias)
```
