## Supplementary software v0.2.1 for "Virtual control arms for paediatric myopia trials: external validation of axial-elongation models": abc.py

```
# Copyright 2007 Google, Inc. All Rights Reserved.
# Licensed to PSF under a Contributor Agreement.

"""Abstract Base Classes (ABCs) according to PEP 3119."""


def abstractmethod(funcobj):
    """A decorator indicating abstract methods.

    Requires that the metaclass is ABCMeta or derived from it.  A
    class that has a metaclass derived from ABCMeta cannot be
    instantiated unless all of its abstract methods are overridden.
    The abstract methods can be called using any of the normal
    'super' call mechanisms.  abstractmethod() may be used to declare
    abstract methods for properties and descriptors.

    Usage:

        class C(metaclass=ABCMeta):
            @abstractmethod
            def my_abstract_method(self, arg1, arg2, argN):
                ...
    """
    funcobj.__isabstractmethod__ = True
    return funcobj


class abstractclassmethod(classmethod):
    """A decorator indicating abstract classmethods.

    Deprecated, use 'classmethod' with 'abstractmethod' instead:

        class C(ABC):
            @classmethod
            @abstractmethod
            def my_abstract_classmethod(cls, ...):
                ...

    """

    __isabstractmethod__ = True

    def __init__(self, callable):
        callable.__isabstractmethod__ = True
        super().__init__(callable)


class abstractstaticmethod(staticmethod):
    """A decorator indicating abstract staticmethods.

    Deprecated, use 'staticmethod' with 'abstractmethod' instead:

        class C(ABC):
            @staticmethod
            @abstractmethod
            def my_abstract_staticmethod(...):
                ...

    """

    __isabstractmethod__ = True

    def __init__(self, callable):
        callable.__isabstractmethod__ = True
        super().__init__(callable)


class abstractproperty(property):
    """A decorator indicating abstract properties.

    Deprecated, use 'property' with 'abstractmethod' instead:

        class C(ABC):
            @property
            @abstractmethod
            def my_abstract_property(self):
                ...

    """

    __isabstractmethod__ = True


try:
    from _abc import (get_cache_token, _abc_init, _abc_register,
                      _abc_instancecheck, _abc_subclasscheck, _get_dump,
                      _reset_registry, _reset_caches)
except ImportError:
    from _py_abc import ABCMeta, get_cache_token
    ABCMeta.__module__ = 'abc'
else:
    class ABCMeta(type):
        """Metaclass for defining Abstract Base Classes (ABCs).

        Use this metaclass to create an ABC.  An ABC can be subclassed
        directly, and then acts as a mix-in class.  You can also register
        unrelated concrete classes (even built-in classes) and unrelated
        ABCs as 'virtual subclasses' -- these and their descendants will
        be considered subclasses of the registering ABC by the built-in
        issubclass() function, but the registering ABC won't show up in
        their MRO (Method Resolution Order) nor will method
        implementations defined by the registering ABC be callable (not
        even via super()).
        """
        def __new__(mcls, name, bases, namespace, /, **kwargs):
            cls = super().__new__(mcls, name, bases, namespace, **kwargs)
            _abc_init(cls)
            return cls

        def register(cls, subclass):
            """Register a virtual subclass of an ABC.

            Returns the subclass, to allow usage as a class decorator.
            """
            return _abc_register(cls, subclass)

        def __instancecheck__(cls, instance):
            """Override for isinstance(instance, cls)."""
            return _abc_instancecheck(cls, instance)

        def __subclasscheck__(cls, subclass):
            """Override for issubclass(subclass, cls)."""
            return _abc_subclasscheck(cls, subclass)

        def _dump_registry(cls, file=None):
            """Debug helper to print the ABC registry."""
            print(f"Class: {cls.__module__}.{cls.__qualname__}", file=file)
            print(f"Inv. counter: {get_cache_token()}", file=file)
            (_abc_registry, _abc_cache, _abc_negative_cache,
             _abc_negative_cache_version) = _get_dump(cls)
            print(f"_abc_registry: {_abc_registry!r}", file=file)
            print(f"_abc_cache: {_abc_cache!r}", file=file)
            print(f"_abc_negative_cache: {_abc_negative_cache!r}", file=file)
            print(f"_abc_negative_cache_version: {_abc_negative_cache_version!r}",
                  file=file)

        def _abc_registry_clear(cls):
            """Clear the registry (for debugging or testing)."""
            _reset_registry(cls)

        def _abc_caches_clear(cls):
            """Clear the caches (for debugging or testing)."""
            _reset_caches(cls)


def update_abstractmethods(cls):
    """Recalculate the set of abstract methods of an abstract class.

    If a class has had one of its abstract methods implemented after the
    class was created, the method will not be considered implemented until
    this function is called. Alternatively, if a new abstract method has been
    added to the class, it will only be considered an abstract method of the
    class after this function is called.

    This function should be called before any use is made of the class,
    usually in class decorators that add methods to the subject class.

    Returns cls, to allow usage as a class decorator.

    If cls is not an instance of ABCMeta, does nothing.
    """
    if not hasattr(cls, '__abstractmethods__'):
        # We check for __abstractmethods__ here because cls might by a C
        # implementation or a python implementation (especially during
        # testing), and we want to handle both cases.
        return cls

    abstracts = set()
    # Check the existing abstract methods of the parents, keep only the ones
    # that are not implemented.
    for scls in cls.__bases__:
        for name in getattr(scls, '__abstractmethods__', ()):
            value = getattr(cls, name, None)
            if getattr(value, "__isabstractmethod__", False):
                abstracts.add(name)
    # Also add any other newly added abstract methods.
    for name, value in cls.__dict__.items():
        if getattr(value, "__isabstractmethod__", False):
            abstracts.add(name)
    cls.__abstractmethods__ = frozenset(abstracts)
    return cls


class ABC(metaclass=ABCMeta):
    """Helper class that provides a standard way to create an ABC using
    inheritance.
    """
    __slots__ = ()
```
