## Supplementary software v0.2.1 for "Virtual control arms for paediatric myopia trials: external validation of axial-elongation models": antigravity.py

```
import webbrowser
import hashlib

webbrowser.open("https://xkcd.com/353/")

def geohash(latitude, longitude, datedow):
    '''Compute geohash() using the Munroe algorithm.

    >>> geohash(37.421542, -122.085589, b'2005-05-26-10458.68')
    37.857713 -122.544543

    '''
    # https://xkcd.com/426/
    h = hashlib.md5(datedow, usedforsecurity=False).hexdigest()
    p, q = [('%f' % float.fromhex('0.' + x)) for x in (h[:16], h[16:32])]
    print('%d%s %d%s' % (latitude, p[1:], longitude, q[1:]))
```
