## Supplementary software v0.2.1 for "Virtual control arms for paediatric myopia trials: external validation of axial-elongation models": argparse.py

```
# Author: Steven J. Bethard <steven.bethard@gmail.com>.
# New maintainer as of 29 August 2019:  Raymond Hettinger <raymond.hettinger@gmail.com>

"""Command-line parsing library

This module is an optparse-inspired command-line parsing library that:

    - handles both optional and positional arguments
    - produces highly informative usage messages
    - supports parsers that dispatch to sub-parsers

The following is a simple usage example that sums integers from the
command-line and writes the result to a file::

    parser = argparse.ArgumentParser(
        description='sum the integers at the command line')
    parser.add_argument(
        'integers', metavar='int', nargs='+', type=int,
        help='an integer to be summed')
    parser.add_argument(
        '--log', default=sys.stdout, type=argparse.FileType('w'),
        help='the file where the sum should be written')
    args = parser.parse_args()
    args.log.write('%s' % sum(args.integers))
    args.log.close()

The module contains the following public classes:

    - ArgumentParser -- The main entry point for command-line parsing. As the
        example above shows, the add_argument() method is used to populate
        the parser with actions for optional and positional arguments. Then
        the parse_args() method is invoked to convert the args at the
        command-line into an object with attributes.

    - ArgumentError -- The exception raised by ArgumentParser objects when
        there are errors with the parser's actions. Errors raised while
        parsing the command-line are caught by ArgumentParser and emitted
        as command-line messages.

    - FileType -- A factory for defining types of files to be created. As the
        example above shows, instances of FileType are typically passed as
        the type= argument of add_argument() calls.

    - Action -- The base class for parser actions. Typically actions are
        selected by passing strings like 'store_true' or 'append_const' to
        the action= argument of add_argument(). However, for greater
        customization of ArgumentParser actions, subclasses of Action may
        be defined and passed as the action= argument.

    - HelpFormatter, RawDescriptionHelpFormatter, RawTextHelpFormatter,
        ArgumentDefaultsHelpFormatter -- Formatter classes which
        may be passed as the formatter_class= argument to the
        ArgumentParser constructor. HelpFormatter is the default,
        RawDescriptionHelpFormatter and RawTextHelpFormatter tell the parser
        not to change the formatting for help text, and
        ArgumentDefaultsHelpFormatter adds information about argument defaults
        to the help.

All other classes in this module are considered implementation details.
(Also note that HelpFormatter and RawDescriptionHelpFormatter are only
considered public as object names -- the API of the formatter objects is
still considered an implementation detail.)
"""

__version__ = '1.1'
__all__ = [
    'ArgumentParser',
    'ArgumentError',
    'ArgumentTypeError',
    'BooleanOptionalAction',
    'FileType',
    'HelpFormatter',
    'ArgumentDefaultsHelpFormatter',
    'RawDescriptionHelpFormatter',
    'RawTextHelpFormatter',
    'MetavarTypeHelpFormatter',
    'Namespace',
    'Action',
    'ONE_OR_MORE',
    'OPTIONAL',
    'PARSER',
    'REMAINDER',
    'SUPPRESS',
    'ZERO_OR_MORE',
]


import os as _os
import re as _re
import sys as _sys

from gettext import gettext as _, ngettext

SUPPRESS = '==SUPPRESS=='

OPTIONAL = '?'
ZERO_OR_MORE = '*'
ONE_OR_MORE = '+'
PARSER = 'A...'
REMAINDER = '...'
_UNRECOGNIZED_ARGS_ATTR = '_unrecognized_args'

# =============================
# Utility functions and classes
# =============================

class _AttributeHolder(object):
    """Abstract base class that provides __repr__.

    The __repr__ method returns a string in the format::
        ClassName(attr=name, attr=name, ...)
    The attributes are determined either by a class-level attribute,
    '_kwarg_names', or by inspecting the instance __dict__.
    """

    def __repr__(self):
        type_name = type(self).__name__
        arg_strings = []
        star_args = {}
        for arg in self._get_args():
            arg_strings.append(repr(arg))
        for name, value in self._get_kwargs():
            if name.isidentifier():
                arg_strings.append('%s=%r' % (name, value))
            else:
                star_args[name] = value
        if star_args:
            arg_strings.append('**%s' % repr(star_args))
        return '%s(%s)' % (type_name, ', '.join(arg_strings))

    def _get_kwargs(self):
        return list(self.__dict__.items())

    def _get_args(self):
        return []


def _copy_items(items):
    if items is None:
        return []
    # The copy module is used only in the 'append' and 'append_const'
    # actions, and it is needed only when the default value isn't a list.
    # Delay its import for speeding up the common case.
    if type(items) is list:
        return items[:]
    import copy
    return copy.copy(items)


# ===============
# Formatting Help
# ===============


class HelpFormatter(object):
    """Formatter for generating usage messages and argument help strings.

    Only the name of this class is considered a public API. All the methods
    provided by the class are considered an implementation detail.
    """

    def __init__(self,
                 prog,
                 indent_increment=2,
                 max_help_position=24,
                 width=None):

        # default setting for width
        if width is None:
            import shutil
            width = shutil.get_terminal_size().columns
            width -= 2

        self._prog = prog
        self._indent_increment = indent_increment
        self._max_help_position = min(max_help_position,
                                      max(width - 20, indent_increment * 2))
        self._width = width

        self._current_indent = 0
        self._level = 0
        self._action_max_length = 0

        self._root_section = self._Section(self, None)
        self._current_section = self._root_section

        self._whitespace_matcher = _re.compile(r'\s+', _re.ASCII)
        self._long_break_matcher = _re.compile(r'\n\n\n+')

    # ===============================
    # Section and indentation methods
    # ===============================
    def _indent(self):
        self._current_indent += self._indent_increment
        self._level += 1

    def _dedent(self):
        self._current_indent -= self._indent_increment
        assert self._current_indent >= 0, 'Indent decreased below 0.'
        self._level -= 1

    class _Section(object):

        def __init__(self, formatter, parent, heading=None):
            self.formatter = formatter
            self.parent = parent
            self.heading = heading
            self.items = []

        def format_help(self):
            # format the indented section
            if self.parent is not None:
                self.formatter._indent()
            join = self.formatter._join_parts
            item_help = join([func(*args) for func, args in self.items])
            if self.parent is not None:
                self.formatter._dedent()

            # return nothing if the section was empty
            if not item_help:
                return ''

            # add the heading if the section was non-empty
            if self.heading is not SUPPRESS and self.heading is not None:
                current_indent = self.formatter._current_indent
                heading_text = _('%(heading)s:') % dict(heading=self.heading)
                heading = '%*s%s\n' % (current_indent, '', heading_text)
            else:
                heading = ''

            # join the section-initial newline, the heading and the help
            return join(['\n', heading, item_help, '\n'])

    def _add_item(self, func, args):
        self._current_section.items.append((func, args))

    # ========================
    # Message building methods
    # ========================
    def start_section(self, heading):
        self._indent()
        section = self._Section(self, self._current_section, heading)
        self._add_item(section.format_help, [])
        self._current_section = section

    def end_section(self):
        self._current_section = self._current_section.parent
        self._dedent()

    def add_text(self, text):
        if text is not SUPPRESS and text is not None:
            self._add_item(self._format_text, [text])

    def add_usage(self, usage, actions, groups, prefix=None):
        if usage is not SUPPRESS:
            args = usage, actions, groups, prefix
            self._add_item(self._format_usage, args)

    def add_argument(self, action):
        if action.help is not SUPPRESS:

            # find all invocations
            get_invocation = self._format_action_invocation
            invocation_lengths = [len(get_invocation(action)) + self._current_indent]
            for subaction in self._iter_indented_subactions(action):
                invocation_lengths.append(len(get_invocation(subaction)) + self._current_indent)

            # update the maximum item length
            action_length = max(invocation_lengths)
            self._action_max_length = max(self._action_max_length,
                                          action_length)

            # add the item to the list
            self._add_item(self._format_action, [action])

    def add_arguments(self, actions):
        for action in actions:
            self.add_argument(action)

    # =======================
    # Help-formatting methods
    # =======================
    def format_help(self):
        help = self._root_section.format_help()
        if help:
            help = self._long_break_matcher.sub('\n\n', help)
            help = help.strip('\n') + '\n'
        return help

    def _join_parts(self, part_strings):
        return ''.join([part
                        for part in part_strings
                        if part and part is not SUPPRESS])

    def _format_usage(self, usage, actions, groups, prefix):
        if prefix is None:
            prefix = _('usage: ')

        # if usage is specified, use that
        if usage is not None:
            usage = usage % dict(prog=self._prog)

        # if no optionals or positionals are available, usage is just prog
        elif usage is None and not actions:
            usage = '%(prog)s' % dict(prog=self._prog)

        # if optionals and positionals are available, calculate usage
        elif usage is None:
            prog = '%(prog)s' % dict(prog=self._prog)

            # split optionals from positionals
            optionals = []
            positionals = []
            for action in actions:
                if action.option_strings:
                    optionals.append(action)
                else:
                    positionals.append(action)

            # build full usage string
            format = self._format_actions_usage
            action_usage = format(optionals + positionals, groups)
            usage = ' '.join([s for s in [prog, action_usage] if s])

            # wrap the usage parts if it's too long
            text_width = self._width - self._current_indent
            if len(prefix) + len(usage) > text_width:

                # break usage into wrappable parts
                opt_parts = self._get_actions_usage_parts(optionals, groups)
                pos_parts = self._get_actions_usage_parts(positionals, groups)

                # helper for wrapping lines
                def get_lines(parts, indent, prefix=None):
                    lines = []
                    line = []
                    indent_length = len(indent)
                    if prefix is not None:
                        line_len = len(prefix) - 1
                    else:
                        line_len = indent_length - 1
                    for part in parts:
                        if line_len + 1 + len(part) > text_width and line:
                            lines.append(indent + ' '.join(line))
                            line = []
                            line_len = indent_length - 1
                        line.append(part)
                        line_len += len(part) + 1
                    if line:
                        lines.append(indent + ' '.join(line))
                    if prefix is not None:
                        lines[0] = lines[0][indent_length:]
                    return lines

                # if prog is short, follow it with optionals or positionals
                if len(prefix) + len(prog) <= 0.75 * text_width:
                    indent = ' ' * (len(prefix) + len(prog) + 1)
                    if opt_parts:
                        lines = get_lines([prog] + opt_parts, indent, prefix)
                        lines.extend(get_lines(pos_parts, indent))
                    elif pos_parts:
                        lines = get_lines([prog] + pos_parts, indent, prefix)
                    else:
                        lines = [prog]

                # if prog is long, put it on its own line
                else:
                    indent = ' ' * len(prefix)
                    parts = opt_parts + pos_parts
                    lines = get_lines(parts, indent)
                    if len(lines) > 1:
                        lines = []
                        lines.extend(get_lines(opt_parts, indent))
                        lines.extend(get_lines(pos_parts, indent))
                    lines = [prog] + lines

                # join lines into usage
                usage = '\n'.join(lines)

        # prefix with 'usage:'
        return '%s%s\n\n' % (prefix, usage)

    def _format_actions_usage(self, actions, groups):
        return ' '.join(self._get_actions_usage_parts(actions, groups))

    def _get_actions_usage_parts(self, actions, groups):
        # find group indices and identify actions in groups
        group_actions = set()
        inserts = {}
        for group in groups:
            if not group._group_actions:
                raise ValueError(f'empty group {group}')

            if all(action.help is SUPPRESS for action in group._group_actions):
                continue

            try:
                start = actions.index(group._group_actions[0])
            except ValueError:
                continue
            else:
                end = start + len(group._group_actions)
                if actions[start:end] == group._group_actions:
                    group_actions.update(group._group_actions)
                    inserts[start, end] = group

        # collect all actions format strings
        parts = []
        for action in actions:

            # suppressed arguments are marked with None
            if action.help is SUPPRESS:
                part = None

            # produce all arg strings
            elif not action.option_strings:
                default = self._get_default_metavar_for_positional(action)
                part = self._format_args(action, default)

                # if it's in a group, strip the outer []
                if action in group_actions:
                    if part[0] == '[' and part[-1] == ']':
                        part = part[1:-1]

            # produce the first way to invoke the option in brackets
            else:
                option_string = action.option_strings[0]

                # if the Optional doesn't take a value, format is:
                #    -s or --long
                if action.nargs == 0:
                    part = action.format_usage()

                # if the Optional takes a value, format is:
                #    -s ARGS or --long ARGS
                else:
                    default = self._get_default_metavar_for_optional(action)
                    args_string = self._format_args(action, default)
                    part = '%s %s' % (option_string, args_string)

                # make it look optional if it's not required or in a group
                if not action.required and action not in group_actions:
                    part = '[%s]' % part

            # add the action string to the list
            parts.append(part)

        # group mutually exclusive actions
        inserted_separators_indices = set()
        for start, end in sorted(inserts, reverse=True):
            group = inserts[start, end]
            group_parts = [item for item in parts[start:end] if item is not None]
            group_size = len(group_parts)
            if group.required:
                open, close = "()" if group_size > 1 else ("", "")
            else:
                open, close = "[]"
            group_parts[0] = open + group_parts[0]
            group_parts[-1] = group_parts[-1] + close
            for i, part in enumerate(group_parts[:-1], start=start):
                # insert a separator if not already done in a nested group
                if i not in inserted_separators_indices:
                    parts[i] = part + ' |'
                    inserted_separators_indices.add(i)
            parts[start + group_size - 1] = group_parts[-1]
            for i in range(start + group_size, end):
                parts[i] = None

        # return the usage parts
        return [item for item in parts if item is not None]

    def _format_text(self, text):
        if '%(prog)' in text:
            text = text % dict(prog=self._prog)
        text_width = max(self._width - self._current_indent, 11)
        indent = ' ' * self._current_indent
        return self._fill_text(text, text_width, indent) + '\n\n'

    def _format_action(self, action):
        # determine the required width and the entry label
        help_position = min(self._action_max_length + 2,
                            self._max_help_position)
        help_width = max(self._width - help_position, 11)
        action_width = help_position - self._current_indent - 2
        action_header = self._format_action_invocation(action)

        # no help; start on same line and add a final newline
        if not action.help:
            tup = self._current_indent, '', action_header
            action_header = '%*s%s\n' % tup

        # short action name; start on the same line and pad two spaces
        elif len(action_header) <= action_width:
            tup = self._current_indent, '', action_width, action_header
            action_header = '%*s%-*s  ' % tup
            indent_first = 0

        # long action name; start on the next line
        else:
            tup = self._current_indent, '', action_header
            action_header = '%*s%s\n' % tup
            indent_first = help_position

        # collect the pieces of the action help
        parts = [action_header]

        # if there was help for the action, add lines of help text
        if action.help and action.help.strip():
            help_text = self._expand_help(action)
            if help_text:
                help_lines = self._split_lines(help_text, help_width)
                parts.append('%*s%s\n' % (indent_first, '', help_lines[0]))
                for line in help_lines[1:]:
                    parts.append('%*s%s\n' % (help_position, '', line))

        # or add a newline if the description doesn't end with one
        elif not action_header.endswith('\n'):
            parts.append('\n')

        # if there are any sub-actions, add their help as well
        for subaction in self._iter_indented_subactions(action):
            parts.append(self._format_action(subaction))

        # return a single string
        return self._join_parts(parts)

    def _format_action_invocation(self, action):
        if not action.option_strings:
            default = self._get_default_metavar_for_positional(action)
            return ' '.join(self._metavar_formatter(action, default)(1))

        else:

            # if the Optional doesn't take a value, format is:
            #    -s, --long
            if action.nargs == 0:
                return ', '.join(action.option_strings)

            # if the Optional takes a value, format is:
            #    -s, --long ARGS
            else:
                default = self._get_default_metavar_for_optional(action)
                args_string = self._format_args(action, default)
                return ', '.join(action.option_strings) + ' ' + args_string

    def _metavar_formatter(self, action, default_metavar):
        if action.metavar is not None:
            result = action.metavar
        elif action.choices is not None:
            result = '{%s}' % ','.join(map(str, action.choices))
        else:
            result = default_metavar

        def format(tuple_size):
            if isinstance(result, tuple):
                return result
            else:
                return (result, ) * tuple_size
        return format

    def _format_args(self, action, default_metavar):
        get_metavar = self._metavar_formatter(action, default_metavar)
        if action.nargs is None:
            result = '%s' % get_metavar(1)
        elif action.nargs == OPTIONAL:
            result = '[%s]' % get_metavar(1)
        elif action.nargs == ZERO_OR_MORE:
            metavar = get_metavar(1)
            if len(metavar) == 2:
                result = '[%s [%s ...]]' % metavar
            else:
                result = '[%s ...]' % metavar
        elif action.nargs == ONE_OR_MORE:
            result = '%s [%s ...]' % get_metavar(2)
        elif action.nargs == REMAINDER:
            result = '...'
        elif action.nargs == PARSER:
            result = '%s ...' % get_metavar(1)
        elif action.nargs == SUPPRESS:
            result = ''
        else:
            try:
                formats = ['%s' for _ in range(action.nargs)]
            except TypeError:
                raise ValueError("invalid nargs value") from None
            result = ' '.join(formats) % get_metavar(action.nargs)
        return result

    def _expand_help(self, action):
        params = dict(vars(action), prog=self._prog)
        for name in list(params):
            if params[name] is SUPPRESS:
                del params[name]
        for name in list(params):
            if hasattr(params[name], '__name__'):
                params[name] = params[name].__name__
        if params.get('choices') is not None:
            params['choices'] = ', '.join(map(str, params['choices']))
        return self._get_help_string(action) % params

    def _iter_indented_subactions(self, action):
        try:
            get_subactions = action._get_subactions
        except AttributeError:
            pass
        else:
            self._indent()
            yield from get_subactions()
            self._dedent()

    def _split_lines(self, text, width):
        text = self._whitespace_matcher.sub(' ', text).strip()
        # The textwrap module is used only for formatting help.
        # Delay its import for speeding up the common usage of argparse.
        import textwrap
        return textwrap.wrap(text, width)

    def _fill_text(self, text, width, indent):
        text = self._whitespace_matcher.sub(' ', text).strip()
        import textwrap
        return textwrap.fill(text, width,
                             initial_indent=indent,
                             subsequent_indent=indent)

    def _get_help_string(self, action):
        return action.help

    def _get_default_metavar_for_optional(self, action):
        return action.dest.upper()

    def _get_default_metavar_for_positional(self, action):
        return action.dest


class RawDescriptionHelpFormatter(HelpFormatter):
    """Help message formatter which retains any formatting in descriptions.

    Only the name of this class is considered a public API. All the methods
    provided by the class are considered an implementation detail.
    """

    def _fill_text(self, text, width, indent):
        return ''.join(indent + line for line in text.splitlines(keepends=True))


class RawTextHelpFormatter(RawDescriptionHelpFormatter):
    """Help message formatter which retains formatting of all help text.

    Only the name of this class is considered a public API. All the methods
    provided by the class are considered an implementation detail.
    """

    def _split_lines(self, text, width):
        return text.splitlines()


class ArgumentDefaultsHelpFormatter(HelpFormatter):
    """Help message formatter which adds default values to argument help.

    Only the name of this class is considered a public API. All the methods
    provided by the class are considered an implementation detail.
    """

    def _get_help_string(self, action):
        help = action.help
        if help is None:
            help = ''

        if '%(default)' not in help:
            if action.default is not SUPPRESS:
                defaulting_nargs = [OPTIONAL, ZERO_OR_MORE]
                if action.option_strings or action.nargs in defaulting_nargs:
                    help += _(' (default: %(default)s)')
        return help


class MetavarTypeHelpFormatter(HelpFormatter):
    """Help message formatter which uses the argument 'type' as the default
    metavar value (instead of the argument 'dest')

    Only the name of this class is considered a public API. All the methods
    provided by the class are considered an implementation detail.
    """

    def _get_default_metavar_for_optional(self, action):
        return action.type.__name__

    def _get_default_metavar_for_positional(self, action):
        return action.type.__name__


# =====================
# Options and Arguments
# =====================

def _get_action_name(argument):
    if argument is None:
        return None
    elif argument.option_strings:
        return '/'.join(argument.option_strings)
    elif argument.metavar not in (None, SUPPRESS):
        metavar = argument.metavar
        if not isinstance(metavar, tuple):
            return metavar
        if argument.nargs == ZERO_OR_MORE and len(metavar) == 2:
            return '%s[, %s]' % metavar
        elif argument.nargs == ONE_OR_MORE:
            return '%s[, %s]' % metavar
        else:
            return ', '.join(metavar)
    elif argument.dest not in (None, SUPPRESS):
        return argument.dest
    elif argument.choices:
        return '{%s}' % ','.join(map(str, argument.choices))
    else:
        return None


class ArgumentError(Exception):
    """An error from creating or using an argument (optional or positional).

    The string value of this exception is the message, augmented with
    information about the argument that caused it.
    """

    def __init__(self, argument, message):
        self.argument_name = _get_action_name(argument)
        self.message = message

    def __str__(self):
        if self.argument_name is None:
            format = '%(message)s'
        else:
            format = _('argument %(argument_name)s: %(message)s')
        return format % dict(message=self.message,
                             argument_name=self.argument_name)


class ArgumentTypeError(Exception):
    """An error from trying to convert a command line string to a type."""
    pass


# ==============
# Action classes
# ==============

class Action(_AttributeHolder):
    """Information about how to convert command line strings to Python objects.

    Action objects are used by an ArgumentParser to represent the information
    needed to parse a single argument from one or more strings from the
    command line. The keyword arguments to the Action constructor are also
    all attributes of Action instances.

    Keyword Arguments:

        - option_strings -- A list of command-line option strings which
            should be associated with this action.

        - dest -- The name of the attribute to hold the created object(s)

        - nargs -- The number of command-line arguments that should be
            consumed. By default, one argument will be consumed and a single
            value will be produced.  Other values include:
                - N (an integer) consumes N arguments (and produces a list)
                - '?' consumes zero or one arguments
                - '*' consumes zero or more arguments (and produces a list)
                - '+' consumes one or more arguments (and produces a list)
            Note that the difference between the default and nargs=1 is that
            with the default, a single value will be produced, while with
            nargs=1, a list containing a single value will be produced.

        - const -- The value to be produced if the option is specified and the
            option uses an action that takes no values.

        - default -- The value to be produced if the option is not specified.

        - type -- A callable that accepts a single string argument, and
            returns the converted value.  The standard Python types str, int,
            float, and complex are useful examples of such callables.  If None,
            str is used.

        - choices -- A container of values that should be allowed. If not None,
            after a command-line argument has been converted to the appropriate
            type, an exception will be raised if it is not a member of this
            collection.

        - required -- True if the action must always be specified at the
            command line. This is only meaningful for optional command-line
            arguments.

        - help -- The help string describing the argument.

        - metavar -- The name to be used for the option's argument with the
            help string. If None, the 'dest' value will be used as the name.
    """

    def __init__(self,
                 option_strings,
                 dest,
                 nargs=None,
                 const=None,
                 default=None,
                 type=None,
                 choices=None,
                 required=False,
                 help=None,
                 metavar=None,
                 deprecated=False):
        self.option_strings = option_strings
        self.dest = dest
        self.nargs = nargs
        self.const = const
        self.default = default
        self.type = type
        self.choices = choices
        self.required = required
        self.help = help
        self.metavar = metavar
        self.deprecated = deprecated

    def _get_kwargs(self):
        names = [
            'option_strings',
            'dest',
            'nargs',
            'const',
            'default',
            'type',
            'choices',
            'required',
            'help',
            'metavar',
            'deprecated',
        ]
        return [(name, getattr(self, name)) for name in names]

    def format_usage(self):
        return self.option_strings[0]

    def __call__(self, parser, namespace, values, option_string=None):
        raise NotImplementedError(_('.__call__() not defined'))


# FIXME: remove together with `BooleanOptionalAction` deprecated arguments.
_deprecated_default = object()

class BooleanOptionalAction(Action):
    def __init__(self,
                 option_strings,
                 dest,
                 default=None,
                 type=_deprecated_default,
                 choices=_deprecated_default,
                 required=False,
                 help=None,
                 metavar=_deprecated_default,
                 deprecated=False):

        _option_strings = []
        for option_string in option_strings:
            _option_strings.append(option_string)

            if option_string.startswith('--'):
                option_string = '--no-' + option_string[2:]
                _option_strings.append(option_string)

        # We need `_deprecated` special value to ban explicit arguments that
        # match default value. Like:
        #   parser.add_argument('-f', action=BooleanOptionalAction, type=int)
        for field_name in ('type', 'choices', 'metavar'):
            if locals()[field_name] is not _deprecated_default:
                import warnings
                warnings._deprecated(
                    field_name,
                    "{name!r} is deprecated as of Python 3.12 and will be "
                    "removed in Python {remove}.",
                    remove=(3, 14))

        if type is _deprecated_default:
            type = None
        if choices is _deprecated_default:
            choices = None
        if metavar is _deprecated_default:
            metavar = None

        super().__init__(
            option_strings=_option_strings,
            dest=dest,
            nargs=0,
            default=default,
            type=type,
            choices=choices,
            required=required,
            help=help,
            metavar=metavar,
            deprecated=deprecated)


    def __call__(self, parser, namespace, values, option_string=None):
        if option_string in self.option_strings:
            setattr(namespace, self.dest, not option_string.startswith('--no-'))

    def format_usage(self):
        return ' | '.join(self.option_strings)


class _StoreAction(Action):

    def __init__(self,
                 option_strings,
                 dest,
                 nargs=None,
                 const=None,
                 default=None,
                 type=None,
                 choices=None,
                 required=False,
                 help=None,
                 metavar=None,
                 deprecated=False):
        if nargs == 0:
            raise ValueError('nargs for store actions must be != 0; if you '
                             'have nothing to store, actions such as store '
                             'true or store const may be more appropriate')
        if const is not None and nargs != OPTIONAL:
            raise ValueError('nargs must be %r to supply const' % OPTIONAL)
        super(_StoreAction, self).__init__(
            option_strings=option_strings,
            dest=dest,
            nargs=nargs,
            const=const,
            default=default,
            type=type,
            choices=choices,
            required=required,
            help=help,
            metavar=metavar,
            deprecated=deprecated)

    def __call__(self, parser, namespace, values, option_string=None):
        setattr(namespace, self.dest, values)


class _StoreConstAction(Action):

    def __init__(self,
                 option_strings,
                 dest,
                 const=None,
                 default=None,
                 required=False,
                 help=None,
                 metavar=None,
                 deprecated=False):
        super(_StoreConstAction, self).__init__(
            option_strings=option_strings,
            dest=dest,
            nargs=0,
            const=const,
            default=default,
            required=required,
            help=help,
            deprecated=deprecated)

    def __call__(self, parser, namespace, values, option_string=None):
        setattr(namespace, self.dest, self.const)


class _StoreTrueAction(_StoreConstAction):

    def __init__(self,
                 option_strings,
                 dest,
                 default=False,
                 required=False,
                 help=None,
                 deprecated=False):
        super(_StoreTrueAction, self).__init__(
            option_strings=option_strings,
            dest=dest,
            const=True,
            deprecated=deprecated,
            required=required,
            help=help,
            default=default)


class _StoreFalseAction(_StoreConstAction):

    def __init__(self,
                 option_strings,
                 dest,
                 default=True,
                 required=False,
                 help=None,
                 deprecated=False):
        super(_StoreFalseAction, self).__init__(
            option_strings=option_strings,
            dest=dest,
            const=False,
            default=default,
            required=required,
            help=help,
            deprecated=deprecated)


class _AppendAction(Action):

    def __init__(self,
                 option_strings,
                 dest,
                 nargs=None,
                 const=None,
                 default=None,
                 type=None,
                 choices=None,
                 required=False,
                 help=None,
                 metavar=None,
                 deprecated=False):
        if nargs == 0:
            raise ValueError('nargs for append actions must be != 0; if arg '
                             'strings are not supplying the value to append, '
                             'the append const action may be more appropriate')
        if const is not None and nargs != OPTIONAL:
            raise ValueError('nargs must be %r to supply const' % OPTIONAL)
        super(_AppendAction, self).__init__(
            option_strings=option_strings,
            dest=dest,
            nargs=nargs,
            const=const,
            default=default,
            type=type,
            choices=choices,
            required=required,
            help=help,
            metavar=metavar,
            deprecated=deprecated)

    def __call__(self, parser, namespace, values, option_string=None):
        items = getattr(namespace, self.dest, None)
        items = _copy_items(items)
        items.append(values)
        setattr(namespace, self.dest, items)


class _AppendConstAction(Action):

    def __init__(self,
                 option_strings,
                 dest,
                 const=None,
                 default=None,
                 required=False,
                 help=None,
                 metavar=None,
                 deprecated=False):
        super(_AppendConstAction, self).__init__(
            option_strings=option_strings,
            dest=dest,
            nargs=0,
            const=const,
            default=default,
            required=required,
            help=help,
            metavar=metavar,
            deprecated=deprecated)

    def __call__(self, parser, namespace, values, option_string=None):
        items = getattr(namespace, self.dest, None)
        items = _copy_items(items)
        items.append(self.const)
        setattr(namespace, self.dest, items)


class _CountAction(Action):

    def __init__(self,
                 option_strings,
                 dest,
                 default=None,
                 required=False,
                 help=None,
                 deprecated=False):
        super(_CountAction, self).__init__(
            option_strings=option_strings,
            dest=dest,
            nargs=0,
            default=default,
            required=required,
            help=help,
            deprecated=deprecated)

    def __call__(self, parser, namespace, values, option_string=None):
        count = getattr(namespace, self.dest, None)
        if count is None:
            count = 0
        setattr(namespace, self.dest, count + 1)


class _HelpAction(Action):

    def __init__(self,
                 option_strings,
                 dest=SUPPRESS,
                 default=SUPPRESS,
                 help=None,
                 deprecated=False):
        super(_HelpAction, self).__init__(
            option_strings=option_strings,
            dest=dest,
            default=default,
            nargs=0,
            help=help,
            deprecated=deprecated)

    def __call__(self, parser, namespace, values, option_string=None):
        parser.print_help()
        parser.exit()


class _VersionAction(Action):

    def __init__(self,
                 option_strings,
                 version=None,
                 dest=SUPPRESS,
                 default=SUPPRESS,
                 help=None,
                 deprecated=False):
        if help is None:
            help = _("show program's version number and exit")
        super(_VersionAction, self).__init__(
            option_strings=option_strings,
            dest=dest,
            default=default,
            nargs=0,
            help=help)
        self.version = version

    def __call__(self, parser, namespace, values, option_string=None):
        version = self.version
        if version is None:
            version = parser.version
        formatter = parser._get_formatter()
        formatter.add_text(version)
        parser._print_message(formatter.format_help(), _sys.stdout)
        parser.exit()


class _SubParsersAction(Action):

    class _ChoicesPseudoAction(Action):

        def __init__(self, name, aliases, help):
            metavar = dest = name
            if aliases:
                metavar += ' (%s)' % ', '.join(aliases)
            sup = super(_SubParsersAction._ChoicesPseudoAction, self)
            sup.__init__(option_strings=[], dest=dest, help=help,
                         metavar=metavar)

    def __init__(self,
                 option_strings,
                 prog,
                 parser_class,
                 dest=SUPPRESS,
                 required=False,
                 help=None,
                 metavar=None):

        self._prog_prefix = prog
        self._parser_class = parser_class
        self._name_parser_map = {}
        self._choices_actions = []
        self._deprecated = set()

        super(_SubParsersAction, self).__init__(
            option_strings=option_strings,
            dest=dest,
            nargs=PARSER,
            choices=self._name_parser_map,
            required=required,
            help=help,
            metavar=metavar)

    def add_parser(self, name, *, deprecated=False, **kwargs):
        # set prog from the existing prefix
        if kwargs.get('prog') is None:
            kwargs['prog'] = '%s %s' % (self._prog_prefix, name)

        aliases = kwargs.pop('aliases', ())

        if name in self._name_parser_map:
            raise ArgumentError(self, _('conflicting subparser: %s') % name)
        for alias in aliases:
            if alias in self._name_parser_map:
                raise ArgumentError(
                    self, _('conflicting subparser alias: %s') % alias)

        # create a pseudo-action to hold the choice help
        if 'help' in kwargs:
            help = kwargs.pop('help')
            choice_action = self._ChoicesPseudoAction(name, aliases, help)
            self._choices_actions.append(choice_action)

        # create the parser and add it to the map
        parser = self._parser_class(**kwargs)
        self._name_parser_map[name] = parser

        # make parser available under aliases also
        for alias in aliases:
            self._name_parser_map[alias] = parser

        if deprecated:
            self._deprecated.add(name)
            self._deprecated.update(aliases)

        return parser

    def _get_subactions(self):
        return self._choices_actions

    def __call__(self, parser, namespace, values, option_string=None):
        parser_name = values[0]
        arg_strings = values[1:]

        # set the parser name if requested
        if self.dest is not SUPPRESS:
            setattr(namespace, self.dest, parser_name)

        # select the parser
        try:
            subparser = self._name_parser_map[parser_name]
        except KeyError:
            args = {'parser_name': parser_name,
                    'choices': ', '.join(self._name_parser_map)}
            msg = _('unknown parser %(parser_name)r (choices: %(choices)s)') % args
            raise ArgumentError(self, msg)

        if parser_name in self._deprecated:
            parser._warning(_("command '%(parser_name)s' is deprecated") %
                            {'parser_name': parser_name})

        # parse all the remaining options into the namespace
        # store any unrecognized options on the object, so that the top
        # level parser can decide what to do with them

        # In case this subparser defines new defaults, we parse them
        # in a new namespace object and then update the original
        # namespace for the relevant parts.
        subnamespace, arg_strings = subparser.parse_known_args(arg_strings, None)
        for key, value in vars(subnamespace).items():
            setattr(namespace, key, value)

        if arg_strings:
            if not hasattr(namespace, _UNRECOGNIZED_ARGS_ATTR):
                setattr(namespace, _UNRECOGNIZED_ARGS_ATTR, [])
            getattr(namespace, _UNRECOGNIZED_ARGS_ATTR).extend(arg_strings)

class _ExtendAction(_AppendAction):
    def __call__(self, parser, namespace, values, option_string=None):
        items = getattr(namespace, self.dest, None)
        items = _copy_items(items)
        items.extend(values)
        setattr(namespace, self.dest, items)

# ==============
# Type classes
# ==============

class FileType(object):
    """Factory for creating file object types

    Instances of FileType are typically passed as type= arguments to the
    ArgumentParser add_argument() method.

    Keyword Arguments:
        - mode -- A string indicating how the file is to be opened. Accepts the
            same values as the builtin open() function.
        - bufsize -- The file's desired buffer size. Accepts the same values as
            the builtin open() function.
        - encoding -- The file's encoding. Accepts the same values as the
            builtin open() function.
        - errors -- A string indicating how encoding and decoding errors are to
            be handled. Accepts the same value as the builtin open() function.
    """

    def __init__(self, mode='r', bufsize=-1, encoding=None, errors=None):
        self._mode = mode
        self._bufsize = bufsize
        self._encoding = encoding
        self._errors = errors

    def __call__(self, string):
        # the special argument "-" means sys.std{in,out}
        if string == '-':
            if 'r' in self._mode:
                return _sys.stdin.buffer if 'b' in self._mode else _sys.stdin
            elif any(c in self._mode for c in 'wax'):
                return _sys.stdout.buffer if 'b' in self._mode else _sys.stdout
            else:
                msg = _('argument "-" with mode %r') % self._mode
                raise ValueError(msg)

        # all other arguments are used as file names
        try:
            return open(string, self._mode, self._bufsize, self._encoding,
                        self._errors)
        except OSError as e:
            args = {'filename': string, 'error': e}
            message = _("can't open '%(filename)s': %(error)s")
            raise ArgumentTypeError(message % args)

    def __repr__(self):
        args = self._mode, self._bufsize
        kwargs = [('encoding', self._encoding), ('errors', self._errors)]
        args_str = ', '.join([repr(arg) for arg in args if arg != -1] +
                             ['%s=%r' % (kw, arg) for kw, arg in kwargs
                              if arg is not None])
        return '%s(%s)' % (type(self).__name__, args_str)

# ===========================
# Optional and Positional Parsing
# ===========================

class Namespace(_AttributeHolder):
    """Simple object for storing attributes.

    Implements equality by attribute names and values, and provides a simple
    string representation.
    """

    def __init__(self, **kwargs):
        for name in kwargs:
            setattr(self, name, kwargs[name])

    def __eq__(self, other):
        if not isinstance(other, Namespace):
            return NotImplemented
        return vars(self) == vars(other)

    def __contains__(self, key):
        return key in self.__dict__


class _ActionsContainer(object):

    def __init__(self,
                 description,
                 prefix_chars,
                 argument_default,
                 conflict_handler):
        super(_ActionsContainer, self).__init__()

        self.description = description
        self.argument_default = argument_default
        self.prefix_chars = prefix_chars
        self.conflict_handler = conflict_handler

        # set up registries
        self._registries = {}

        # register actions
        self.register('action', None, _StoreAction)
        self.register('action', 'store', _StoreAction)
        self.register('action', 'store_const', _StoreConstAction)
        self.register('action', 'store_true', _StoreTrueAction)
        self.register('action', 'store_false', _StoreFalseAction)
        self.register('action', 'append', _AppendAction)
        self.register('action', 'append_const', _AppendConstAction)
        self.register('action', 'count', _CountAction)
        self.register('action', 'help', _HelpAction)
        self.register('action', 'version', _VersionAction)
        self.register('action', 'parsers', _SubParsersAction)
        self.register('action', 'extend', _ExtendAction)

        # raise an exception if the conflict handler is invalid
        self._get_handler()

        # action storage
        self._actions = []
        self._option_string_actions = {}

        # groups
        self._action_groups = []
        self._mutually_exclusive_groups = []

        # defaults storage
        self._defaults = {}

        # determines whether an "option" looks like a negative number
        self._negative_number_matcher = _re.compile(r'^-\d+$|^-\d*\.\d+$')

        # whether or not there are any optionals that look like negative
        # numbers -- uses a list so it can be shared and edited
        self._has_negative_number_optionals = []

    # ====================
    # Registration methods
    # ====================
    def register(self, registry_name, value, object):
        registry = self._registries.setdefault(registry_name, {})
        registry[value] = object

    def _registry_get(self, registry_name, value, default=None):
        return self._registries[registry_name].get(value, default)

    # ==================================
    # Namespace default accessor methods
    # ==================================
    def set_defaults(self, **kwargs):
        self._defaults.update(kwargs)

        # if these defaults match any existing arguments, replace
        # the previous default on the object with the new one
        for action in self._actions:
            if action.dest in kwargs:
                action.default = kwargs[action.dest]

    def get_default(self, dest):
        for action in self._actions:
            if action.dest == dest and action.default is not None:
                return action.default
        return self._defaults.get(dest, None)


    # =======================
    # Adding argument actions
    # =======================
    def add_argument(self, *args, **kwargs):
        """
        add_argument(dest, ..., name=value, ...)
        add_argument(option_string, option_string, ..., name=value, ...)
        """

        # if no positional args are supplied or only one is supplied and
        # it doesn't look like an option string, parse a positional
        # argument
        chars = self.prefix_chars
        if not args or len(args) == 1 and args[0][0] not in chars:
            if args and 'dest' in kwargs:
                raise ValueError('dest supplied twice for positional argument')
            kwargs = self._get_positional_kwargs(*args, **kwargs)

        # otherwise, we're adding an optional argument
        else:
            kwargs = self._get_optional_kwargs(*args, **kwargs)

        # if no default was supplied, use the parser-level default
        if 'default' not in kwargs:
            dest = kwargs['dest']
            if dest in self._defaults:
                kwargs['default'] = self._defaults[dest]
            elif self.argument_default is not None:
                kwargs['default'] = self.argument_default

        # create the action object, and add it to the parser
        action_class = self._pop_action_class(kwargs)
        if not callable(action_class):
            raise ValueError('unknown action "%s"' % (action_class,))
        action = action_class(**kwargs)

        # raise an error if the action type is not callable
        type_func = self._registry_get('type', action.type, action.type)
        if not callable(type_func):
            raise ValueError('%r is not callable' % (type_func,))

        if type_func is FileType:
            raise ValueError('%r is a FileType class object, instance of it'
                             ' must be passed' % (type_func,))

        # raise an error if the metavar does not match the type
        if hasattr(self, "_get_formatter"):
            try:
                self._get_formatter()._format_args(action, None)
            except TypeError:
                raise ValueError("length of metavar tuple does not match nargs")

        return self._add_action(action)

    def add_argument_group(self, *args, **kwargs):
        group = _ArgumentGroup(self, *args, **kwargs)
        self._action_groups.append(group)
        return group

    def add_mutually_exclusive_group(self, **kwargs):
        group = _MutuallyExclusiveGroup(self, **kwargs)
        self._mutually_exclusive_groups.append(group)
        return group

    def _add_action(self, action):
        # resolve any conflicts
        self._check_conflict(action)

        # add to actions list
        self._actions.append(action)
        action.container = self

        # index the action by any option strings it has
        for option_string in action.option_strings:
            self._option_string_actions[option_string] = action

        # set the flag if any option strings look like negative numbers
        for option_string in action.option_strings:
            if self._negative_number_matcher.match(option_string):
                if not self._has_negative_number_optionals:
                    self._has_negative_number_optionals.append(True)

        # return the created action
        return action

    def _remove_action(self, action):
        self._actions.remove(action)

    def _add_container_actions(self, container):
        # collect groups by titles
        title_group_map = {}
        for group in self._action_groups:
            if group.title in title_group_map:
                # This branch could happen if a derived class added
                # groups with duplicated titles in __init__
                msg = _('cannot merge actions - two groups are named %r')
                raise ValueError(msg % (group.title))
            title_group_map[group.title] = group

        # map each action to its group
        group_map = {}
        for group in container._action_groups:

            # if a group with the title exists, use that, otherwise
            # create a new group matching the container's group
            if group.title not in title_group_map:
                title_group_map[group.title] = self.add_argument_group(
                    title=group.title,
                    description=group.description,
                    conflict_handler=group.conflict_handler)

            # map the actions to their new group
            for action in group._group_actions:
                group_map[action] = title_group_map[group.title]

        # add container's mutually exclusive groups
        # NOTE: if add_mutually_exclusive_group ever gains title= and
        # description= then this code will need to be expanded as above
        for group in container._mutually_exclusive_groups:
            if group._container is container:
                cont = self
            else:
                cont = title_group_map[group._container.title]
            mutex_group = cont.add_mutually_exclusive_group(
                required=group.required)

            # map the actions to their new mutex group
            for action in group._group_actions:
                group_map[action] = mutex_group

        # add all actions to this container or their group
        for action in container._actions:
            group_map.get(action, self)._add_action(action)

    def _get_positional_kwargs(self, dest, **kwargs):
        # make sure required is not specified
        if 'required' in kwargs:
            msg = _("'required' is an invalid argument for positionals")
            raise TypeError(msg)

        # mark positional arguments as required if at least one is
        # always required
        nargs = kwargs.get('nargs')
        if nargs not in [OPTIONAL, ZERO_OR_MORE, REMAINDER, SUPPRESS, 0]:
            kwargs['required'] = True

        # return the keyword arguments with no option strings
        return dict(kwargs, dest=dest, option_strings=[])

    def _get_optional_kwargs(self, *args, **kwargs):
        # determine short and long option strings
        option_strings = []
        long_option_strings = []
        for option_string in args:
            # error on strings that don't start with an appropriate prefix
            if not option_string[0] in self.prefix_chars:
                args = {'option': option_string,
                        'prefix_chars': self.prefix_chars}
                msg = _('invalid option string %(option)r: '
                        'must start with a character %(prefix_chars)r')
                raise ValueError(msg % args)

            # strings starting with two prefix characters are long options
            option_strings.append(option_string)
            if len(option_string) > 1 and option_string[1] in self.prefix_chars:
                long_option_strings.append(option_string)

        # infer destination, '--foo-bar' -> 'foo_bar' and '-x' -> 'x'
        dest = kwargs.pop('dest', None)
        if dest is None:
            if long_option_strings:
                dest_option_string = long_option_strings[0]
            else:
                dest_option_string = option_strings[0]
            dest = dest_option_string.lstrip(self.prefix_chars)
            if not dest:
                msg = _('dest= is required for options like %r')
                raise ValueError(msg % option_string)
            dest = dest.replace('-', '_')

        # return the updated keyword arguments
        return dict(kwargs, dest=dest, option_strings=option_strings)

    def _pop_action_class(self, kwargs, default=None):
        action = kwargs.pop('action', default)
        return self._registry_get('action', action, action)

    def _get_handler(self):
        # determine function from conflict handler string
        handler_func_name = '_handle_conflict_%s' % self.conflict_handler
        try:
            return getattr(self, handler_func_name)
        except AttributeError:
            msg = _('invalid conflict_resolution value: %r')
            raise ValueError(msg % self.conflict_handler)

    def _check_conflict(self, action):

        # find all options that conflict with this option
        confl_optionals = []
        for option_string in action.option_strings:
            if option_string in self._option_string_actions:
                confl_optional = self._option_string_actions[option_string]
                confl_optionals.append((option_string, confl_optional))

        # resolve any conflicts
        if confl_optionals:
            conflict_handler = self._get_handler()
            conflict_handler(action, confl_optionals)

    def _handle_conflict_error(self, action, conflicting_actions):
        message = ngettext('conflicting option string: %s',
                           'conflicting option strings: %s',
                           len(conflicting_actions))
        conflict_string = ', '.join([option_string
                                     for option_string, action
                                     in conflicting_actions])
        raise ArgumentError(action, message % conflict_string)

    def _handle_conflict_resolve(self, action, conflicting_actions):

        # remove all conflicting options
        for option_string, action in conflicting_actions:

            # remove the conflicting option
            action.option_strings.remove(option_string)
            self._option_string_actions.pop(option_string, None)

            # if the option now has no option string, remove it from the
            # container holding it
            if not action.option_strings:
                action.container._remove_action(action)


class _ArgumentGroup(_ActionsContainer):

    def __init__(self, container, title=None, description=None, **kwargs):
        # add any missing keyword arguments by checking the container
        update = kwargs.setdefault
        update('conflict_handler', container.conflict_handler)
        update('prefix_chars', container.prefix_chars)
        update('argument_default', container.argument_default)
        super_init = super(_ArgumentGroup, self).__init__
        super_init(description=description, **kwargs)

        # group attributes
        self.title = title
        self._group_actions = []

        # share most attributes with the container
        self._registries = container._registries
        self._actions = container._actions
        self._option_string_actions = container._option_string_actions
        self._defaults = container._defaults
        self._has_negative_number_optionals = \
            container._has_negative_number_optionals
        self._mutually_exclusive_groups = container._mutually_exclusive_groups

    def _add_action(self, action):
        action = super(_ArgumentGroup, self)._add_action(action)
        self._group_actions.append(action)
        return action

    def _remove_action(self, action):
        super(_ArgumentGroup, self)._remove_action(action)
        self._group_actions.remove(action)

    def add_argument_group(self, *args, **kwargs):
        import warnings
        warnings.warn(
            "Nesting argument groups is deprecated.",
            category=DeprecationWarning,
            stacklevel=2
        )
        return super().add_argument_group(*args, **kwargs)


class _MutuallyExclusiveGroup(_ArgumentGroup):

    def __init__(self, container, required=False):
        super(_MutuallyExclusiveGroup, self).__init__(container)
        self.required = required
        self._container = container

    def _add_action(self, action):
        if action.required:
            msg = _('mutually exclusive arguments must be optional')
            raise ValueError(msg)
        action = self._container._add_action(action)
        self._group_actions.append(action)
        return action

    def _remove_action(self, action):
        self._container._remove_action(action)
        self._group_actions.remove(action)

    def add_mutually_exclusive_group(self, *args, **kwargs):
        import warnings
        warnings.warn(
            "Nesting mutually exclusive groups is deprecated.",
            category=DeprecationWarning,
            stacklevel=2
        )
        return super().add_mutually_exclusive_group(*args, **kwargs)


class ArgumentParser(_AttributeHolder, _ActionsContainer):
    """Object for parsing command line strings into Python objects.

    Keyword Arguments:
        - prog -- The name of the program (default:
            ``os.path.basename(sys.argv[0])``)
        - usage -- A usage message (default: auto-generated from arguments)
        - description -- A description of what the program does
        - epilog -- Text following the argument descriptions
        - parents -- Parsers whose arguments should be copied into this one
        - formatter_class -- HelpFormatter class for printing help messages
        - prefix_chars -- Characters that prefix optional arguments
        - fromfile_prefix_chars -- Characters that prefix files containing
            additional arguments
        - argument_default -- The default value for all arguments
        - conflict_handler -- String indicating how to handle conflicts
        - add_help -- Add a -h/-help option
        - allow_abbrev -- Allow long options to be abbreviated unambiguously
        - exit_on_error -- Determines whether or not ArgumentParser exits with
            error info when an error occurs
    """

    def __init__(self,
                 prog=None,
                 usage=None,
                 description=None,
                 epilog=None,
                 parents=[],
                 formatter_class=HelpFormatter,
                 prefix_chars='-',
                 fromfile_prefix_chars=None,
                 argument_default=None,
                 conflict_handler='error',
                 add_help=True,
                 allow_abbrev=True,
                 exit_on_error=True):

        superinit = super(ArgumentParser, self).__init__
        superinit(description=description,
                  prefix_chars=prefix_chars,
                  argument_default=argument_default,
                  conflict_handler=conflict_handler)

        # default setting for prog
        if prog is None:
            prog = _os.path.basename(_sys.argv[0])

        self.prog = prog
        self.usage = usage
        self.epilog = epilog
        self.formatter_class = formatter_class
        self.fromfile_prefix_chars = fromfile_prefix_chars
        self.add_help = add_help
        self.allow_abbrev = allow_abbrev
        self.exit_on_error = exit_on_error

        add_group = self.add_argument_group
        self._positionals = add_group(_('positional arguments'))
        self._optionals = add_group(_('options'))
        self._subparsers = None

        # register types
        def identity(string):
            return string
        self.register('type', None, identity)

        # add help argument if necessary
        # (using explicit default to override global argument_default)
        default_prefix = '-' if '-' in prefix_chars else prefix_chars[0]
        if self.add_help:
            self.add_argument(
                default_prefix+'h', default_prefix*2+'help',
                action='help', default=SUPPRESS,
                help=_('show this help message and exit'))

        # add parent arguments and defaults
        for parent in parents:
            if not isinstance(parent, ArgumentParser):
                raise TypeError('parents must be a list of ArgumentParser')
            self._add_container_actions(parent)
            defaults = parent._defaults
            self._defaults.update(defaults)

    # =======================
    # Pretty __repr__ methods
    # =======================
    def _get_kwargs(self):
        names = [
            'prog',
            'usage',
            'description',
            'formatter_class',
            'conflict_handler',
            'add_help',
        ]
        return [(name, getattr(self, name)) for name in names]

    # ==================================
    # Optional/Positional adding methods
    # ==================================
    def add_subparsers(self, **kwargs):
        if self._subparsers is not None:
            raise ArgumentError(None, _('cannot have multiple subparser arguments'))

        # add the parser class to the arguments if it's not present
        kwargs.setdefault('parser_class', type(self))

        if 'title' in kwargs or 'description' in kwargs:
            title = kwargs.pop('title', _('subcommands'))
            description = kwargs.pop('description', None)
            self._subparsers = self.add_argument_group(title, description)
        else:
            self._subparsers = self._positionals

        # prog defaults to the usage message of this parser, skipping
        # optional arguments and with no "usage:" prefix
        if kwargs.get('prog') is None:
            formatter = self._get_formatter()
            positionals = self._get_positional_actions()
            groups = self._mutually_exclusive_groups
            formatter.add_usage(self.usage, positionals, groups, '')
            kwargs['prog'] = formatter.format_help().strip()

        # create the parsers action and add it to the positionals list
        parsers_class = self._pop_action_class(kwargs, 'parsers')
        action = parsers_class(option_strings=[], **kwargs)
        self._subparsers._add_action(action)

        # return the created parsers action
        return action

    def _add_action(self, action):
        if action.option_strings:
            self._optionals._add_action(action)
        else:
            self._positionals._add_action(action)
        return action

    def _get_optional_actions(self):
        return [action
                for action in self._actions
                if action.option_strings]

    def _get_positional_actions(self):
        return [action
                for action in self._actions
                if not action.option_strings]

    # =====================================
    # Command line argument parsing methods
    # =====================================
    def parse_args(self, args=None, namespace=None):
        args, argv = self.parse_known_args(args, namespace)
        if argv:
            msg = _('unrecognized arguments: %s') % ' '.join(argv)
            if self.exit_on_error:
                self.error(msg)
            else:
                raise ArgumentError(None, msg)
        return args

    def parse_known_args(self, args=None, namespace=None):
        return self._parse_known_args2(args, namespace, intermixed=False)

    def _parse_known_args2(self, args, namespace, intermixed):
        if args is None:
            # args default to the system args
            args = _sys.argv[1:]
        else:
            # make sure that args are mutable
            args = list(args)

        # default Namespace built from parser defaults
        if namespace is None:
            namespace = Namespace()

        # add any action defaults that aren't present
        for action in self._actions:
            if action.dest is not SUPPRESS:
                if not hasattr(namespace, action.dest):
                    if action.default is not SUPPRESS:
                        setattr(namespace, action.dest, action.default)

        # add any parser defaults that aren't present
        for dest in self._defaults:
            if not hasattr(namespace, dest):
                setattr(namespace, dest, self._defaults[dest])

        # parse the arguments and exit if there are any errors
        if self.exit_on_error:
            try:
                namespace, args = self._parse_known_args(args, namespace, intermixed)
            except ArgumentError as err:
                self.error(str(err))
        else:
            namespace, args = self._parse_known_args(args, namespace, intermixed)

        if hasattr(namespace, _UNRECOGNIZED_ARGS_ATTR):
            args.extend(getattr(namespace, _UNRECOGNIZED_ARGS_ATTR))
            delattr(namespace, _UNRECOGNIZED_ARGS_ATTR)
        return namespace, args

    def _parse_known_args(self, arg_strings, namespace, intermixed):
        # replace arg strings that are file references
        if self.fromfile_prefix_chars is not None:
            arg_strings = self._read_args_from_files(arg_strings)

        # map all mutually exclusive arguments to the other arguments
        # they can't occur with
        action_conflicts = {}
        for mutex_group in self._mutually_exclusive_groups:
            group_actions = mutex_group._group_actions
            for i, mutex_action in enumerate(mutex_group._group_actions):
                conflicts = action_conflicts.setdefault(mutex_action, [])
                conflicts.extend(group_actions[:i])
                conflicts.extend(group_actions[i + 1:])

        # find all option indices, and determine the arg_string_pattern
        # which has an 'O' if there is an option at an index,
        # an 'A' if there is an argument, or a '-' if there is a '--'
        option_string_indices = {}
        arg_string_pattern_parts = []
        arg_strings_iter = iter(arg_strings)
        for i, arg_string in enumerate(arg_strings_iter):

            # all args after -- are non-options
            if arg_string == '--':
                arg_string_pattern_parts.append('-')
                for arg_string in arg_strings_iter:
                    arg_string_pattern_parts.append('A')

            # otherwise, add the arg to the arg strings
            # and note the index if it was an option
            else:
                option_tuples = self._parse_optional(arg_string)
                if option_tuples is None:
                    pattern = 'A'
                else:
                    option_string_indices[i] = option_tuples
                    pattern = 'O'
                arg_string_pattern_parts.append(pattern)

        # join the pieces together to form the pattern
        arg_strings_pattern = ''.join(arg_string_pattern_parts)

        # converts arg strings to the appropriate and then takes the action
        seen_actions = set()
        seen_non_default_actions = set()
        warned = set()

        def take_action(action, argument_strings, option_string=None):
            seen_actions.add(action)
            argument_values = self._get_values(action, argument_strings)

            # error if this argument is not allowed with other previously
            # seen arguments
            if action.option_strings or argument_strings:
                seen_non_default_actions.add(action)
                for conflict_action in action_conflicts.get(action, []):
                    if conflict_action in seen_non_default_actions:
                        msg = _('not allowed with argument %s')
                        action_name = _get_action_name(conflict_action)
                        raise ArgumentError(action, msg % action_name)

            # take the action if we didn't receive a SUPPRESS value
            # (e.g. from a default)
            if argument_values is not SUPPRESS:
                action(self, namespace, argument_values, option_string)

        # function to convert arg_strings into an optional action
        def consume_optional(start_index):

            # get the optional identified at this index
            option_tuples = option_string_indices[start_index]
            # if multiple actions match, the option string was ambiguous
            if len(option_tuples) > 1:
                options = ', '.join([option_string
                    for action, option_string, sep, explicit_arg in option_tuples])
                args = {'option': arg_strings[start_index], 'matches': options}
                msg = _('ambiguous option: %(option)s could match %(matches)s')
                raise ArgumentError(None, msg % args)

            action, option_string, sep, explicit_arg = option_tuples[0]

            # identify additional optionals in the same arg string
            # (e.g. -xyz is the same as -x -y -z if no args are required)
            match_argument = self._match_argument
            action_tuples = []
            while True:

                # if we found no optional action, skip it
                if action is None:
                    extras.append(arg_strings[start_index])
                    extras_pattern.append('O')
                    return start_index + 1

                # if there is an explicit argument, try to match the
                # optional's string arguments to only this
                if explicit_arg is not None:
                    arg_count = match_argument(action, 'A')

                    # if the action is a single-dash option and takes no
                    # arguments, try to parse more single-dash options out
                    # of the tail of the option string
                    chars = self.prefix_chars
                    if (
                        arg_count == 0
                        and option_string[1] not in chars
                        and explicit_arg != ''
                    ):
                        if sep or explicit_arg[0] in chars:
                            msg = _('ignored explicit argument %r')
                            raise ArgumentError(action, msg % explicit_arg)
                        action_tuples.append((action, [], option_string))
                        char = option_string[0]
                        option_string = char + explicit_arg[0]
                        optionals_map = self._option_string_actions
                        if option_string in optionals_map:
                            action = optionals_map[option_string]
                            explicit_arg = explicit_arg[1:]
                            if not explicit_arg:
                                sep = explicit_arg = None
                            elif explicit_arg[0] == '=':
                                sep = '='
                                explicit_arg = explicit_arg[1:]
                            else:
                                sep = ''
                        else:
                            extras.append(char + explicit_arg)
                            extras_pattern.append('O')
                            stop = start_index + 1
                            break
                    # if the action expect exactly one argument, we've
                    # successfully matched the option; exit the loop
                    elif arg_count == 1:
                        stop = start_index + 1
                        args = [explicit_arg]
                        action_tuples.append((action, args, option_string))
                        break

                    # error if a double-dash option did not use the
                    # explicit argument
                    else:
                        msg = _('ignored explicit argument %r')
                        raise ArgumentError(action, msg % explicit_arg)

                # if there is no explicit argument, try to match the
                # optional's string arguments with the following strings
                # if successful, exit the loop
                else:
                    start = start_index + 1
                    selected_patterns = arg_strings_pattern[start:]
                    arg_count = match_argument(action, selected_patterns)
                    stop = start + arg_count
                    args = arg_strings[start:stop]
                    action_tuples.append((action, args, option_string))
                    break

            # add the Optional to the list and return the index at which
            # the Optional's string args stopped
            assert action_tuples
            for action, args, option_string in action_tuples:
                if action.deprecated and option_string not in warned:
                    self._warning(_("option '%(option)s' is deprecated") %
                                  {'option': option_string})
                    warned.add(option_string)
                take_action(action, args, option_string)
            return stop

        # the list of Positionals left to be parsed; this is modified
        # by consume_positionals()
        positionals = self._get_positional_actions()

        # function to convert arg_strings into positional actions
        def consume_positionals(start_index):
            # match as many Positionals as possible
            match_partial = self._match_arguments_partial
            selected_pattern = arg_strings_pattern[start_index:]
            arg_counts = match_partial(positionals, selected_pattern)

            # slice off the appropriate arg strings for each Positional
            # and add the Positional and its args to the list
            for action, arg_count in zip(positionals, arg_counts):
                args = arg_strings[start_index: start_index + arg_count]
                # Strip out the first '--' if it is not in REMAINDER arg.
                if action.nargs == PARSER:
                    if arg_strings_pattern[start_index] == '-':
                        assert args[0] == '--'
                        args.remove('--')
                elif action.nargs != REMAINDER:
                    if (arg_strings_pattern.find('-', start_index,
                                                 start_index + arg_count) >= 0):
                        args.remove('--')
                start_index += arg_count
                if args and action.deprecated and action.dest not in warned:
                    self._warning(_("argument '%(argument_name)s' is deprecated") %
                                  {'argument_name': action.dest})
                    warned.add(action.dest)
                take_action(action, args)

            # slice off the Positionals that we just parsed and return the
            # index at which the Positionals' string args stopped
            positionals[:] = positionals[len(arg_counts):]
            return start_index

        # consume Positionals and Optionals alternately, until we have
        # passed the last option string
        extras = []
        extras_pattern = []
        start_index = 0
        if option_string_indices:
            max_option_string_index = max(option_string_indices)
        else:
            max_option_string_index = -1
        while start_index <= max_option_string_index:

            # consume any Positionals preceding the next option
            next_option_string_index = start_index
            while next_option_string_index <= max_option_string_index:
                if next_option_string_index in option_string_indices:
                    break
                next_option_string_index += 1
            if not intermixed and start_index != next_option_string_index:
                positionals_end_index = consume_positionals(start_index)

                # only try to parse the next optional if we didn't consume
                # the option string during the positionals parsing
                if positionals_end_index > start_index:
                    start_index = positionals_end_index
                    continue
                else:
                    start_index = positionals_end_index

            # if we consumed all the positionals we could and we're not
            # at the index of an option string, there were extra arguments
            if start_index not in option_string_indices:
                strings = arg_strings[start_index:next_option_string_index]
                extras.extend(strings)
                extras_pattern.extend(arg_strings_pattern[start_index:next_option_string_index])
                start_index = next_option_string_index

            # consume the next optional and any arguments for it
            start_index = consume_optional(start_index)

        if not intermixed:
            # consume any positionals following the last Optional
            stop_index = consume_positionals(start_index)

            # if we didn't consume all the argument strings, there were extras
            extras.extend(arg_strings[stop_index:])
        else:
            extras.extend(arg_strings[start_index:])
            extras_pattern.extend(arg_strings_pattern[start_index:])
            extras_pattern = ''.join(extras_pattern)
            assert len(extras_pattern) == len(extras)
            # consume all positionals
            arg_strings = [s for s, c in zip(extras, extras_pattern) if c != 'O']
            arg_strings_pattern = extras_pattern.replace('O', '')
            stop_index = consume_positionals(0)
            # leave unknown optionals and non-consumed positionals in extras
            for i, c in enumerate(extras_pattern):
                if not stop_index:
                    break
                if c != 'O':
                    stop_index -= 1
                    extras[i] = None
            extras = [s for s in extras if s is not None]

        # make sure all required actions were present and also convert
        # action defaults which were not given as arguments
        required_actions = []
        for action in self._actions:
            if action not in seen_actions:
                if action.required:
                    required_actions.append(_get_action_name(action))
                else:
                    # Convert action default now instead of doing it before
                    # parsing arguments to avoid calling convert functions
                    # twice (which may fail) if the argument was given, but
                    # only if it was defined already in the namespace
                    if (action.default is not None and
                        isinstance(action.default, str) and
                        hasattr(namespace, action.dest) and
                        action.default is getattr(namespace, action.dest)):
                        setattr(namespace, action.dest,
                                self._get_value(action, action.default))

        if required_actions:
            raise ArgumentError(None, _('the following arguments are required: %s') %
                       ', '.join(required_actions))

        # make sure all required groups had one option present
        for group in self._mutually_exclusive_groups:
            if group.required:
                for action in group._group_actions:
                    if action in seen_non_default_actions:
                        break

                # if no actions were used, report the error
                else:
                    names = [_get_action_name(action)
                             for action in group._group_actions
                             if action.help is not SUPPRESS]
                    msg = _('one of the arguments %s is required')
                    raise ArgumentError(None, msg % ' '.join(names))

        # return the updated namespace and the extra arguments
        return namespace, extras

    def _read_args_from_files(self, arg_strings):
        # expand arguments referencing files
        new_arg_strings = []
        for arg_string in arg_strings:

            # for regular arguments, just add them back into the list
            if not arg_string or arg_string[0] not in self.fromfile_prefix_chars:
                new_arg_strings.append(arg_string)

            # replace arguments referencing files with the file content
            else:
                try:
                    with open(arg_string[1:],
                              encoding=_sys.getfilesystemencoding(),
                              errors=_sys.getfilesystemencodeerrors()) as args_file:
                        arg_strings = []
                        for arg_line in args_file.read().splitlines():
                            for arg in self.convert_arg_line_to_args(arg_line):
                                arg_strings.append(arg)
                        arg_strings = self._read_args_from_files(arg_strings)
                        new_arg_strings.extend(arg_strings)
                except OSError as err:
                    raise ArgumentError(None, str(err))

        # return the modified argument list
        return new_arg_strings

    def convert_arg_line_to_args(self, arg_line):
        return [arg_line]

    def _match_argument(self, action, arg_strings_pattern):
        # match the pattern for this action to the arg strings
        nargs_pattern = self._get_nargs_pattern(action)
        match = _re.match(nargs_pattern, arg_strings_pattern)

        # raise an exception if we weren't able to find a match
        if match is None:
            nargs_errors = {
                None: _('expected one argument'),
                OPTIONAL: _('expected at most one argument'),
                ONE_OR_MORE: _('expected at least one argument'),
            }
            msg = nargs_errors.get(action.nargs)
            if msg is None:
                msg = ngettext('expected %s argument',
                               'expected %s arguments',
                               action.nargs) % action.nargs
            raise ArgumentError(action, msg)

        # return the number of arguments matched
        return len(match.group(1))

    def _match_arguments_partial(self, actions, arg_strings_pattern):
        # progressively shorten the actions list by slicing off the
        # final actions until we find a match
        for i in range(len(actions), 0, -1):
            actions_slice = actions[:i]
            pattern = ''.join([self._get_nargs_pattern(action)
                               for action in actions_slice])
            match = _re.match(pattern, arg_strings_pattern)
            if match is not None:
                result = [len(string) for string in match.groups()]
                if (match.end() < len(arg_strings_pattern)
                    and arg_strings_pattern[match.end()] == 'O'):
                    while result and not result[-1]:
                        del result[-1]
                return result
        return []

    def _parse_optional(self, arg_string):
        # if it's an empty string, it was meant to be a positional
        if not arg_string:
            return None

        # if it doesn't start with a prefix, it was meant to be positional
        if not arg_string[0] in self.prefix_chars:
            return None

        # if the option string is present in the parser, return the action
        if arg_string in self._option_string_actions:
            action = self._option_string_actions[arg_string]
            return [(action, arg_string, None, None)]

        # if it's just a single character, it was meant to be positional
        if len(arg_string) == 1:
            return None

        # if the option string before the "=" is present, return the action
        option_string, sep, explicit_arg = arg_string.partition('=')
        if sep and option_string in self._option_string_actions:
            action = self._option_string_actions[option_string]
            return [(action, option_string, sep, explicit_arg)]

        # search through all possible prefixes of the option string
        # and all actions in the parser for possible interpretations
        option_tuples = self._get_option_tuples(arg_string)

        if option_tuples:
            return option_tuples

        # if it was not found as an option, but it looks like a negative
        # number, it was meant to be positional
        # unless there are negative-number-like options
        if self._negative_number_matcher.match(arg_string):
            if not self._has_negative_number_optionals:
                return None

        # if it contains a space, it was meant to be a positional
        if ' ' in arg_string:
            return None

        # it was meant to be an optional but there is no such option
        # in this parser (though it might be a valid option in a subparser)
        return [(None, arg_string, None, None)]

    def _get_option_tuples(self, option_string):
        result = []

        # option strings starting with two prefix characters are only
        # split at the '='
        chars = self.prefix_chars
        if option_string[0] in chars and option_string[1] in chars:
            if self.allow_abbrev:
                option_prefix, sep, explicit_arg = option_string.partition('=')
                if not sep:
                    sep = explicit_arg = None
                for option_string in self._option_string_actions:
                    if option_string.startswith(option_prefix):
                        action = self._option_string_actions[option_string]
                        tup = action, option_string, sep, explicit_arg
                        result.append(tup)

        # single character options can be concatenated with their arguments
        # but multiple character options always have to have their argument
        # separate
        elif option_string[0] in chars and option_string[1] not in chars:
            option_prefix, sep, explicit_arg = option_string.partition('=')
            if not sep:
                sep = explicit_arg = None
            short_option_prefix = option_string[:2]
            short_explicit_arg = option_string[2:]

            for option_string in self._option_string_actions:
                if option_string == short_option_prefix:
                    action = self._option_string_actions[option_string]
                    tup = action, option_string, '', short_explicit_arg
                    result.append(tup)
                elif self.allow_abbrev and option_string.startswith(option_prefix):
                    action = self._option_string_actions[option_string]
                    tup = action, option_string, sep, explicit_arg
                    result.append(tup)

        # shouldn't ever get here
        else:
            raise ArgumentError(None, _('unexpected option string: %s') % option_string)

        # return the collected option tuples
        return result

    def _get_nargs_pattern(self, action):
        # in all examples below, we have to allow for '--' args
        # which are represented as '-' in the pattern
        nargs = action.nargs
        # if this is an optional action, -- is not allowed
        option = action.option_strings

        # the default (None) is assumed to be a single argument
        if nargs is None:
            nargs_pattern = '([A])' if option else '(-*A-*)'

        # allow zero or one arguments
        elif nargs == OPTIONAL:
            nargs_pattern = '(A?)' if option else '(-*A?-*)'

        # allow zero or more arguments
        elif nargs == ZERO_OR_MORE:
            nargs_pattern = '(A*)' if option else '(-*[A-]*)'

        # allow one or more arguments
        elif nargs == ONE_OR_MORE:
            nargs_pattern = '(A+)' if option else '(-*A[A-]*)'

        # allow any number of options or arguments
        elif nargs == REMAINDER:
            nargs_pattern = '([AO]*)' if option else '(.*)'

        # allow one argument followed by any number of options or arguments
        elif nargs == PARSER:
            nargs_pattern = '(A[AO]*)' if option else '(-*A[-AO]*)'

        # suppress action, like nargs=0
        elif nargs == SUPPRESS:
            nargs_pattern = '()' if option else '(-*)'

        # all others should be integers
        else:
            nargs_pattern = '([AO]{%d})' % nargs if option else '((?:-*A){%d}-*)' % nargs

        # return the pattern
        return nargs_pattern

    # ========================
    # Alt command line argument parsing, allowing free intermix
    # ========================

    def parse_intermixed_args(self, args=None, namespace=None):
        args, argv = self.parse_known_intermixed_args(args, namespace)
        if argv:
            msg = _('unrecognized arguments: %s') % ' '.join(argv)
            if self.exit_on_error:
                self.error(msg)
            else:
                raise ArgumentError(None, msg)
        return args

    def parse_known_intermixed_args(self, args=None, namespace=None):
        # returns a namespace and list of extras
        #
        # positional can be freely intermixed with optionals.  optionals are
        # first parsed with all positional arguments deactivated.  The 'extras'
        # are then parsed.  If the parser definition is incompatible with the
        # intermixed assumptions (e.g. use of REMAINDER, subparsers) a
        # TypeError is raised.

        positionals = self._get_positional_actions()
        a = [action for action in positionals
             if action.nargs in [PARSER, REMAINDER]]
        if a:
            raise TypeError('parse_intermixed_args: positional arg'
                            ' with nargs=%s'%a[0].nargs)

        return self._parse_known_args2(args, namespace, intermixed=True)

    # ========================
    # Value conversion methods
    # ========================
    def _get_values(self, action, arg_strings):
        # optional argument produces a default when not present
        if not arg_strings and action.nargs == OPTIONAL:
            if action.option_strings:
                value = action.const
            else:
                value = action.default
            if isinstance(value, str) and value is not SUPPRESS:
                value = self._get_value(action, value)
                self._check_value(action, value)

        # when nargs='*' on a positional, if there were no command-line
        # args, use the default if it is anything other than None
        elif (not arg_strings and action.nargs == ZERO_OR_MORE and
              not action.option_strings):
            if action.default is not None:
                value = action.default
                self._check_value(action, value)
            else:
                # since arg_strings is always [] at this point
                # there is no need to use self._check_value(action, value)
                value = arg_strings

        # single argument or optional argument produces a single value
        elif len(arg_strings) == 1 and action.nargs in [None, OPTIONAL]:
            arg_string, = arg_strings
            value = self._get_value(action, arg_string)
            self._check_value(action, value)

        # REMAINDER arguments convert all values, checking none
        elif action.nargs == REMAINDER:
            value = [self._get_value(action, v) for v in arg_strings]

        # PARSER arguments convert all values, but check only the first
        elif action.nargs == PARSER:
            value = [self._get_value(action, v) for v in arg_strings]
            self._check_value(action, value[0])

        # SUPPRESS argument does not put anything in the namespace
        elif action.nargs == SUPPRESS:
            value = SUPPRESS

        # all other types of nargs produce a list
        else:
            value = [self._get_value(action, v) for v in arg_strings]
            for v in value:
                self._check_value(action, v)

        # return the converted value
        return value

    def _get_value(self, action, arg_string):
        type_func = self._registry_get('type', action.type, action.type)
        if not callable(type_func):
            msg = _('%r is not callable')
            raise ArgumentError(action, msg % type_func)

        # convert the value to the appropriate type
        try:
            result = type_func(arg_string)

        # ArgumentTypeErrors indicate errors
        except ArgumentTypeError as err:
            msg = str(err)
            raise ArgumentError(action, msg)

        # TypeErrors or ValueErrors also indicate errors
        except (TypeError, ValueError):
            name = getattr(action.type, '__name__', repr(action.type))
            args = {'type': name, 'value': arg_string}
            msg = _('invalid %(type)s value: %(value)r')
            raise ArgumentError(action, msg % args)

        # return the converted value
        return result

    def _check_value(self, action, value):
        # converted value must be one of the choices (if specified)
        choices = action.choices
        if choices is not None:
            if isinstance(choices, str):
                choices = iter(choices)
            if value not in choices:
                args = {'value': str(value),
                        'choices': ', '.join(map(str, action.choices))}
                msg = _('invalid choice: %(value)r (choose from %(choices)s)')
                raise ArgumentError(action, msg % args)

    # =======================
    # Help-formatting methods
    # =======================
    def format_usage(self):
        formatter = self._get_formatter()
        formatter.add_usage(self.usage, self._actions,
                            self._mutually_exclusive_groups)
        return formatter.format_help()

    def format_help(self):
        formatter = self._get_formatter()

        # usage
        formatter.add_usage(self.usage, self._actions,
                            self._mutually_exclusive_groups)

        # description
        formatter.add_text(self.description)

        # positionals, optionals and user-defined groups
        for action_group in self._action_groups:
            formatter.start_section(action_group.title)
            formatter.add_text(action_group.description)
            formatter.add_arguments(action_group._group_actions)
            formatter.end_section()

        # epilog
        formatter.add_text(self.epilog)

        # determine help from format above
        return formatter.format_help()

    def _get_formatter(self):
        return self.formatter_class(prog=self.prog)

    # =====================
    # Help-printing methods
    # =====================
    def print_usage(self, file=None):
        if file is None:
            file = _sys.stdout
        self._print_message(self.format_usage(), file)

    def print_help(self, file=None):
        if file is None:
            file = _sys.stdout
        self._print_message(self.format_help(), file)

    def _print_message(self, message, file=None):
        if message:
            file = file or _sys.stderr
            try:
                file.write(message)
            except (AttributeError, OSError):
                pass

    # ===============
    # Exiting methods
    # ===============
    def exit(self, status=0, message=None):
        if message:
            self._print_message(message, _sys.stderr)
        _sys.exit(status)

    def error(self, message):
        """error(message: string)

        Prints a usage message incorporating the message to stderr and
        exits.

        If you override this in a subclass, it should not return -- it
        should either exit or raise an exception.
        """
        self.print_usage(_sys.stderr)
        args = {'prog': self.prog, 'message': message}
        self.exit(2, _('%(prog)s: error: %(message)s\n') % args)

    def _warning(self, message):
        args = {'prog': self.prog, 'message': message}
        self._print_message(_('%(prog)s: warning: %(message)s\n') % args, _sys.stderr)
```
