## Supplementary software v0.2.1 for "Virtual control arms for paediatric myopia trials: external validation of axial-elongation models": ast.py

```
"""
    ast
    ~~~

    The `ast` module helps Python applications to process trees of the Python
    abstract syntax grammar.  The abstract syntax itself might change with
    each Python release; this module helps to find out programmatically what
    the current grammar looks like and allows modifications of it.

    An abstract syntax tree can be generated by passing `ast.PyCF_ONLY_AST` as
    a flag to the `compile()` builtin function or by using the `parse()`
    function from this module.  The result will be a tree of objects whose
    classes all inherit from `ast.AST`.

    A modified abstract syntax tree can be compiled into a Python code object
    using the built-in `compile()` function.

    Additionally various helper functions are provided that make working with
    the trees simpler.  The main intention of the helper functions and this
    module in general is to provide an easy to use interface for libraries
    that work tightly with the python syntax (template engines for example).


    :copyright: Copyright 2008 by Armin Ronacher.
    :license: Python License.
"""
import sys
import re
from _ast import *
from contextlib import contextmanager, nullcontext
from enum import IntEnum, auto, _simple_enum


def parse(source, filename='<unknown>', mode='exec', *,
          type_comments=False, feature_version=None, optimize=-1):
    """
    Parse the source into an AST node.
    Equivalent to compile(source, filename, mode, PyCF_ONLY_AST).
    Pass type_comments=True to get back type comments where the syntax allows.
    """
    flags = PyCF_ONLY_AST
    if optimize > 0:
        flags |= PyCF_OPTIMIZED_AST
    if type_comments:
        flags |= PyCF_TYPE_COMMENTS
    if feature_version is None:
        feature_version = -1
    elif isinstance(feature_version, tuple):
        major, minor = feature_version  # Should be a 2-tuple.
        if major != 3:
            raise ValueError(f"Unsupported major version: {major}")
        feature_version = minor
    # Else it should be an int giving the minor version for 3.x.
    return compile(source, filename, mode, flags,
                   _feature_version=feature_version, optimize=optimize)


def literal_eval(node_or_string):
    """
    Evaluate an expression node or a string containing only a Python
    expression.  The string or node provided may only consist of the following
    Python literal structures: strings, bytes, numbers, tuples, lists, dicts,
    sets, booleans, and None.

    Caution: A complex expression can overflow the C stack and cause a crash.
    """
    if isinstance(node_or_string, str):
        node_or_string = parse(node_or_string.lstrip(" \t"), mode='eval')
    if isinstance(node_or_string, Expression):
        node_or_string = node_or_string.body
    def _raise_malformed_node(node):
        msg = "malformed node or string"
        if lno := getattr(node, 'lineno', None):
            msg += f' on line {lno}'
        raise ValueError(msg + f': {node!r}')
    def _convert_num(node):
        if not isinstance(node, Constant) or type(node.value) not in (int, float, complex):
            _raise_malformed_node(node)
        return node.value
    def _convert_signed_num(node):
        if isinstance(node, UnaryOp) and isinstance(node.op, (UAdd, USub)):
            operand = _convert_num(node.operand)
            if isinstance(node.op, UAdd):
                return + operand
            else:
                return - operand
        return _convert_num(node)
    def _convert(node):
        if isinstance(node, Constant):
            return node.value
        elif isinstance(node, Tuple):
            return tuple(map(_convert, node.elts))
        elif isinstance(node, List):
            return list(map(_convert, node.elts))
        elif isinstance(node, Set):
            return set(map(_convert, node.elts))
        elif (isinstance(node, Call) and isinstance(node.func, Name) and
              node.func.id == 'set' and node.args == node.keywords == []):
            return set()
        elif isinstance(node, Dict):
            if len(node.keys) != len(node.values):
                _raise_malformed_node(node)
            return dict(zip(map(_convert, node.keys),
                            map(_convert, node.values)))
        elif isinstance(node, BinOp) and isinstance(node.op, (Add, Sub)):
            left = _convert_signed_num(node.left)
            right = _convert_num(node.right)
            if isinstance(left, (int, float)) and isinstance(right, complex):
                if isinstance(node.op, Add):
                    return left + right
                else:
                    return left - right
        return _convert_signed_num(node)
    return _convert(node_or_string)


def dump(
    node, annotate_fields=True, include_attributes=False,
    *,
    indent=None, show_empty=False,
):
    """
    Return a formatted dump of the tree in node.  This is mainly useful for
    debugging purposes.  If annotate_fields is true (by default),
    the returned string will show the names and the values for fields.
    If annotate_fields is false, the result string will be more compact by
    omitting unambiguous field names.  Attributes such as line
    numbers and column offsets are not dumped by default.  If this is wanted,
    include_attributes can be set to true.  If indent is a non-negative
    integer or string, then the tree will be pretty-printed with that indent
    level. None (the default) selects the single line representation.
    If show_empty is False, then empty lists and fields that are None
    will be omitted from the output for better readability.
    """
    def _format(node, level=0):
        if indent is not None:
            level += 1
            prefix = '\n' + indent * level
            sep = ',\n' + indent * level
        else:
            prefix = ''
            sep = ', '
        if isinstance(node, AST):
            cls = type(node)
            args = []
            args_buffer = []
            allsimple = True
            keywords = annotate_fields
            for name in node._fields:
                try:
                    value = getattr(node, name)
                except AttributeError:
                    keywords = True
                    continue
                if value is None and getattr(cls, name, ...) is None:
                    keywords = True
                    continue
                if (
                    not show_empty
                    and (value is None or value == [])
                    # Special cases:
                    # `Constant(value=None)` and `MatchSingleton(value=None)`
                    and not isinstance(node, (Constant, MatchSingleton))
                ):
                    args_buffer.append(repr(value))
                    continue
                elif not keywords:
                    args.extend(args_buffer)
                    args_buffer = []
                value, simple = _format(value, level)
                allsimple = allsimple and simple
                if keywords:
                    args.append('%s=%s' % (name, value))
                else:
                    args.append(value)
            if include_attributes and node._attributes:
                for name in node._attributes:
                    try:
                        value = getattr(node, name)
                    except AttributeError:
                        continue
                    if value is None and getattr(cls, name, ...) is None:
                        continue
                    value, simple = _format(value, level)
                    allsimple = allsimple and simple
                    args.append('%s=%s' % (name, value))
            if allsimple and len(args) <= 3:
                return '%s(%s)' % (node.__class__.__name__, ', '.join(args)), not args
            return '%s(%s%s)' % (node.__class__.__name__, prefix, sep.join(args)), False
        elif isinstance(node, list):
            if not node:
                return '[]', True
            return '[%s%s]' % (prefix, sep.join(_format(x, level)[0] for x in node)), False
        return repr(node), True

    if not isinstance(node, AST):
        raise TypeError('expected AST, got %r' % node.__class__.__name__)
    if indent is not None and not isinstance(indent, str):
        indent = ' ' * indent
    return _format(node)[0]


def copy_location(new_node, old_node):
    """
    Copy source location (`lineno`, `col_offset`, `end_lineno`, and `end_col_offset`
    attributes) from *old_node* to *new_node* if possible, and return *new_node*.
    """
    for attr in 'lineno', 'col_offset', 'end_lineno', 'end_col_offset':
        if attr in old_node._attributes and attr in new_node._attributes:
            value = getattr(old_node, attr, None)
            # end_lineno and end_col_offset are optional attributes, and they
            # should be copied whether the value is None or not.
            if value is not None or (
                hasattr(old_node, attr) and attr.startswith("end_")
            ):
                setattr(new_node, attr, value)
    return new_node


def fix_missing_locations(node):
    """
    When you compile a node tree with compile(), the compiler expects lineno and
    col_offset attributes for every node that supports them.  This is rather
    tedious to fill in for generated nodes, so this helper adds these attributes
    recursively where not already set, by setting them to the values of the
    parent node.  It works recursively starting at *node*.
    """
    def _fix(node, lineno, col_offset, end_lineno, end_col_offset):
        if 'lineno' in node._attributes:
            if not hasattr(node, 'lineno'):
                node.lineno = lineno
            else:
                lineno = node.lineno
        if 'end_lineno' in node._attributes:
            if getattr(node, 'end_lineno', None) is None:
                node.end_lineno = end_lineno
            else:
                end_lineno = node.end_lineno
        if 'col_offset' in node._attributes:
            if not hasattr(node, 'col_offset'):
                node.col_offset = col_offset
            else:
                col_offset = node.col_offset
        if 'end_col_offset' in node._attributes:
            if getattr(node, 'end_col_offset', None) is None:
                node.end_col_offset = end_col_offset
            else:
                end_col_offset = node.end_col_offset
        for child in iter_child_nodes(node):
            _fix(child, lineno, col_offset, end_lineno, end_col_offset)
    _fix(node, 1, 0, 1, 0)
    return node


def increment_lineno(node, n=1):
    """
    Increment the line number and end line number of each node in the tree
    starting at *node* by *n*. This is useful to "move code" to a different
    location in a file.
    """
    for child in walk(node):
        # TypeIgnore is a special case where lineno is not an attribute
        # but rather a field of the node itself.
        if isinstance(child, TypeIgnore):
            child.lineno = getattr(child, 'lineno', 0) + n
            continue

        if 'lineno' in child._attributes:
            child.lineno = getattr(child, 'lineno', 0) + n
        if (
            "end_lineno" in child._attributes
            and (end_lineno := getattr(child, "end_lineno", 0)) is not None
        ):
            child.end_lineno = end_lineno + n
    return node


def iter_fields(node):
    """
    Yield a tuple of ``(fieldname, value)`` for each field in ``node._fields``
    that is present on *node*.
    """
    for field in node._fields:
        try:
            yield field, getattr(node, field)
        except AttributeError:
            pass


def iter_child_nodes(node):
    """
    Yield all direct child nodes of *node*, that is, all fields that are nodes
    and all items of fields that are lists of nodes.
    """
    for name, field in iter_fields(node):
        if isinstance(field, AST):
            yield field
        elif isinstance(field, list):
            for item in field:
                if isinstance(item, AST):
                    yield item


def get_docstring(node, clean=True):
    """
    Return the docstring for the given node or None if no docstring can
    be found.  If the node provided does not have docstrings a TypeError
    will be raised.

    If *clean* is `True`, all tabs are expanded to spaces and any whitespace
    that can be uniformly removed from the second line onwards is removed.
    """
    if not isinstance(node, (AsyncFunctionDef, FunctionDef, ClassDef, Module)):
        raise TypeError("%r can't have docstrings" % node.__class__.__name__)
    if not(node.body and isinstance(node.body[0], Expr)):
        return None
    node = node.body[0].value
    if isinstance(node, Constant) and isinstance(node.value, str):
        text = node.value
    else:
        return None
    if clean:
        import inspect
        text = inspect.cleandoc(text)
    return text


_line_pattern = re.compile(r"(.*?(?:\r\n|\n|\r|$))")
def _splitlines_no_ff(source, maxlines=None):
    """Split a string into lines ignoring form feed and other chars.

    This mimics how the Python parser splits source code.
    """
    lines = []
    for lineno, match in enumerate(_line_pattern.finditer(source), 1):
        if maxlines is not None and lineno > maxlines:
            break
        lines.append(match[0])
    return lines


def _pad_whitespace(source):
    r"""Replace all chars except '\f\t' in a line with spaces."""
    result = ''
    for c in source:
        if c in '\f\t':
            result += c
        else:
            result += ' '
    return result


def get_source_segment(source, node, *, padded=False):
    """Get source code segment of the *source* that generated *node*.

    If some location information (`lineno`, `end_lineno`, `col_offset`,
    or `end_col_offset`) is missing, return None.

    If *padded* is `True`, the first line of a multi-line statement will
    be padded with spaces to match its original position.
    """
    try:
        if node.end_lineno is None or node.end_col_offset is None:
            return None
        lineno = node.lineno - 1
        end_lineno = node.end_lineno - 1
        col_offset = node.col_offset
        end_col_offset = node.end_col_offset
    except AttributeError:
        return None

    lines = _splitlines_no_ff(source, maxlines=end_lineno+1)
    if end_lineno == lineno:
        return lines[lineno].encode()[col_offset:end_col_offset].decode()

    if padded:
        padding = _pad_whitespace(lines[lineno].encode()[:col_offset].decode())
    else:
        padding = ''

    first = padding + lines[lineno].encode()[col_offset:].decode()
    last = lines[end_lineno].encode()[:end_col_offset].decode()
    lines = lines[lineno+1:end_lineno]

    lines.insert(0, first)
    lines.append(last)
    return ''.join(lines)


def walk(node):
    """
    Recursively yield all descendant nodes in the tree starting at *node*
    (including *node* itself), in no specified order.  This is useful if you
    only want to modify nodes in place and don't care about the context.
    """
    from collections import deque
    todo = deque([node])
    while todo:
        node = todo.popleft()
        todo.extend(iter_child_nodes(node))
        yield node


class NodeVisitor(object):
    """
    A node visitor base class that walks the abstract syntax tree and calls a
    visitor function for every node found.  This function may return a value
    which is forwarded by the `visit` method.

    This class is meant to be subclassed, with the subclass adding visitor
    methods.

    Per default the visitor functions for the nodes are ``'visit_'`` +
    class name of the node.  So a `TryFinally` node visit function would
    be `visit_TryFinally`.  This behavior can be changed by overriding
    the `visit` method.  If no visitor function exists for a node
    (return value `None`) the `generic_visit` visitor is used instead.

    Don't use the `NodeVisitor` if you want to apply changes to nodes during
    traversing.  For this a special visitor exists (`NodeTransformer`) that
    allows modifications.
    """

    def visit(self, node):
        """Visit a node."""
        method = 'visit_' + node.__class__.__name__
        visitor = getattr(self, method, self.generic_visit)
        return visitor(node)

    def generic_visit(self, node):
        """Called if no explicit visitor function exists for a node."""
        for field, value in iter_fields(node):
            if isinstance(value, list):
                for item in value:
                    if isinstance(item, AST):
                        self.visit(item)
            elif isinstance(value, AST):
                self.visit(value)

    def visit_Constant(self, node):
        value = node.value
        type_name = _const_node_type_names.get(type(value))
        if type_name is None:
            for cls, name in _const_node_type_names.items():
                if isinstance(value, cls):
                    type_name = name
                    break
        if type_name is not None:
            method = 'visit_' + type_name
            try:
                visitor = getattr(self, method)
            except AttributeError:
                pass
            else:
                import warnings
                warnings.warn(f"{method} is deprecated; add visit_Constant",
                              DeprecationWarning, 2)
                return visitor(node)
        return self.generic_visit(node)


class NodeTransformer(NodeVisitor):
    """
    A :class:`NodeVisitor` subclass that walks the abstract syntax tree and
    allows modification of nodes.

    The `NodeTransformer` will walk the AST and use the return value of the
    visitor methods to replace or remove the old node.  If the return value of
    the visitor method is ``None``, the node will be removed from its location,
    otherwise it is replaced with the return value.  The return value may be the
    original node in which case no replacement takes place.

    Here is an example transformer that rewrites all occurrences of name lookups
    (``foo``) to ``data['foo']``::

       class RewriteName(NodeTransformer):

           def visit_Name(self, node):
               return Subscript(
                   value=Name(id='data', ctx=Load()),
                   slice=Constant(value=node.id),
                   ctx=node.ctx
               )

    Keep in mind that if the node you're operating on has child nodes you must
    either transform the child nodes yourself or call the :meth:`generic_visit`
    method for the node first.

    For nodes that were part of a collection of statements (that applies to all
    statement nodes), the visitor may also return a list of nodes rather than
    just a single node.

    Usually you use the transformer like this::

       node = YourTransformer().visit(node)
    """

    def generic_visit(self, node):
        for field, old_value in iter_fields(node):
            if isinstance(old_value, list):
                new_values = []
                for value in old_value:
                    if isinstance(value, AST):
                        value = self.visit(value)
                        if value is None:
                            continue
                        elif not isinstance(value, AST):
                            new_values.extend(value)
                            continue
                    new_values.append(value)
                old_value[:] = new_values
            elif isinstance(old_value, AST):
                new_node = self.visit(old_value)
                if new_node is None:
                    delattr(node, field)
                else:
                    setattr(node, field, new_node)
        return node


_DEPRECATED_VALUE_ALIAS_MESSAGE = (
    "{name} is deprecated and will be removed in Python {remove}; use value instead"
)
_DEPRECATED_CLASS_MESSAGE = (
    "{name} is deprecated and will be removed in Python {remove}; "
    "use ast.Constant instead"
)


# If the ast module is loaded more than once, only add deprecated methods once
if not hasattr(Constant, 'n'):
    # The following code is for backward compatibility.
    # It will be removed in future.

    def _n_getter(self):
        """Deprecated. Use value instead."""
        import warnings
        warnings._deprecated(
            "Attribute n", message=_DEPRECATED_VALUE_ALIAS_MESSAGE, remove=(3, 14)
        )
        return self.value

    def _n_setter(self, value):
        import warnings
        warnings._deprecated(
            "Attribute n", message=_DEPRECATED_VALUE_ALIAS_MESSAGE, remove=(3, 14)
        )
        self.value = value

    def _s_getter(self):
        """Deprecated. Use value instead."""
        import warnings
        warnings._deprecated(
            "Attribute s", message=_DEPRECATED_VALUE_ALIAS_MESSAGE, remove=(3, 14)
        )
        return self.value

    def _s_setter(self, value):
        import warnings
        warnings._deprecated(
            "Attribute s", message=_DEPRECATED_VALUE_ALIAS_MESSAGE, remove=(3, 14)
        )
        self.value = value

    Constant.n = property(_n_getter, _n_setter)
    Constant.s = property(_s_getter, _s_setter)

class _ABC(type):

    def __init__(cls, *args):
        cls.__doc__ = """Deprecated AST node class. Use ast.Constant instead"""

    def __instancecheck__(cls, inst):
        if cls in _const_types:
            import warnings
            warnings._deprecated(
                f"ast.{cls.__qualname__}",
                message=_DEPRECATED_CLASS_MESSAGE,
                remove=(3, 14)
            )
        if not isinstance(inst, Constant):
            return False
        if cls in _const_types:
            try:
                value = inst.value
            except AttributeError:
                return False
            else:
                return (
                    isinstance(value, _const_types[cls]) and
                    not isinstance(value, _const_types_not.get(cls, ()))
                )
        return type.__instancecheck__(cls, inst)

def _new(cls, *args, **kwargs):
    for key in kwargs:
        if key not in cls._fields:
            # arbitrary keyword arguments are accepted
            continue
        pos = cls._fields.index(key)
        if pos < len(args):
            raise TypeError(f"{cls.__name__} got multiple values for argument {key!r}")
    if cls in _const_types:
        import warnings
        warnings._deprecated(
            f"ast.{cls.__qualname__}", message=_DEPRECATED_CLASS_MESSAGE, remove=(3, 14)
        )
        return Constant(*args, **kwargs)
    return Constant.__new__(cls, *args, **kwargs)

class Num(Constant, metaclass=_ABC):
    _fields = ('n',)
    __new__ = _new

class Str(Constant, metaclass=_ABC):
    _fields = ('s',)
    __new__ = _new

class Bytes(Constant, metaclass=_ABC):
    _fields = ('s',)
    __new__ = _new

class NameConstant(Constant, metaclass=_ABC):
    __new__ = _new

class Ellipsis(Constant, metaclass=_ABC):
    _fields = ()

    def __new__(cls, *args, **kwargs):
        if cls is _ast_Ellipsis:
            import warnings
            warnings._deprecated(
                "ast.Ellipsis", message=_DEPRECATED_CLASS_MESSAGE, remove=(3, 14)
            )
            return Constant(..., *args, **kwargs)
        return Constant.__new__(cls, *args, **kwargs)

# Keep another reference to Ellipsis in the global namespace
# so it can be referenced in Ellipsis.__new__
# (The original "Ellipsis" name is removed from the global namespace later on)
_ast_Ellipsis = Ellipsis

_const_types = {
    Num: (int, float, complex),
    Str: (str,),
    Bytes: (bytes,),
    NameConstant: (type(None), bool),
    Ellipsis: (type(...),),
}
_const_types_not = {
    Num: (bool,),
}

_const_node_type_names = {
    bool: 'NameConstant',  # should be before int
    type(None): 'NameConstant',
    int: 'Num',
    float: 'Num',
    complex: 'Num',
    str: 'Str',
    bytes: 'Bytes',
    type(...): 'Ellipsis',
}

class slice(AST):
    """Deprecated AST node class."""

class Index(slice):
    """Deprecated AST node class. Use the index value directly instead."""
    def __new__(cls, value, **kwargs):
        return value

class ExtSlice(slice):
    """Deprecated AST node class. Use ast.Tuple instead."""
    def __new__(cls, dims=(), **kwargs):
        return Tuple(list(dims), Load(), **kwargs)

# If the ast module is loaded more than once, only add deprecated methods once
if not hasattr(Tuple, 'dims'):
    # The following code is for backward compatibility.
    # It will be removed in future.

    def _dims_getter(self):
        """Deprecated. Use elts instead."""
        return self.elts

    def _dims_setter(self, value):
        self.elts = value

    Tuple.dims = property(_dims_getter, _dims_setter)

class Suite(mod):
    """Deprecated AST node class.  Unused in Python 3."""

class AugLoad(expr_context):
    """Deprecated AST node class.  Unused in Python 3."""

class AugStore(expr_context):
    """Deprecated AST node class.  Unused in Python 3."""

class Param(expr_context):
    """Deprecated AST node class.  Unused in Python 3."""


# Large float and imaginary literals get turned into infinities in the AST.
# We unparse those infinities to INFSTR.
_INFSTR = "1e" + repr(sys.float_info.max_10_exp + 1)

@_simple_enum(IntEnum)
class _Precedence:
    """Precedence table that originated from python grammar."""

    NAMED_EXPR = auto()      # <target> := <expr1>
    TUPLE = auto()           # <expr1>, <expr2>
    YIELD = auto()           # 'yield', 'yield from'
    TEST = auto()            # 'if'-'else', 'lambda'
    OR = auto()              # 'or'
    AND = auto()             # 'and'
    NOT = auto()             # 'not'
    CMP = auto()             # '<', '>', '==', '>=', '<=', '!=',
                             # 'in', 'not in', 'is', 'is not'
    EXPR = auto()
    BOR = EXPR               # '|'
    BXOR = auto()            # '^'
    BAND = auto()            # '&'
    SHIFT = auto()           # '<<', '>>'
    ARITH = auto()           # '+', '-'
    TERM = auto()            # '*', '@', '/', '%', '//'
    FACTOR = auto()          # unary '+', '-', '~'
    POWER = auto()           # '**'
    AWAIT = auto()           # 'await'
    ATOM = auto()

    def next(self):
        try:
            return self.__class__(self + 1)
        except ValueError:
            return self


_SINGLE_QUOTES = ("'", '"')
_MULTI_QUOTES = ('"""', "'''")
_ALL_QUOTES = (*_SINGLE_QUOTES, *_MULTI_QUOTES)

class _Unparser(NodeVisitor):
    """Methods in this class recursively traverse an AST and
    output source code for the abstract syntax; original formatting
    is disregarded."""

    def __init__(self):
        self._source = []
        self._precedences = {}
        self._type_ignores = {}
        self._indent = 0
        self._in_try_star = False

    def interleave(self, inter, f, seq):
        """Call f on each item in seq, calling inter() in between."""
        seq = iter(seq)
        try:
            f(next(seq))
        except StopIteration:
            pass
        else:
            for x in seq:
                inter()
                f(x)

    def items_view(self, traverser, items):
        """Traverse and separate the given *items* with a comma and append it to
        the buffer. If *items* is a single item sequence, a trailing comma
        will be added."""
        if len(items) == 1:
            traverser(items[0])
            self.write(",")
        else:
            self.interleave(lambda: self.write(", "), traverser, items)

    def maybe_newline(self):
        """Adds a newline if it isn't the start of generated source"""
        if self._source:
            self.write("\n")

    def fill(self, text=""):
        """Indent a piece of text and append it, according to the current
        indentation level"""
        self.maybe_newline()
        self.write("    " * self._indent + text)

    def write(self, *text):
        """Add new source parts"""
        self._source.extend(text)

    @contextmanager
    def buffered(self, buffer = None):
        if buffer is None:
            buffer = []

        original_source = self._source
        self._source = buffer
        yield buffer
        self._source = original_source

    @contextmanager
    def block(self, *, extra = None):
        """A context manager for preparing the source for blocks. It adds
        the character':', increases the indentation on enter and decreases
        the indentation on exit. If *extra* is given, it will be directly
        appended after the colon character.
        """
        self.write(":")
        if extra:
            self.write(extra)
        self._indent += 1
        yield
        self._indent -= 1

    @contextmanager
    def delimit(self, start, end):
        """A context manager for preparing the source for expressions. It adds
        *start* to the buffer and enters, after exit it adds *end*."""

        self.write(start)
        yield
        self.write(end)

    def delimit_if(self, start, end, condition):
        if condition:
            return self.delimit(start, end)
        else:
            return nullcontext()

    def require_parens(self, precedence, node):
        """Shortcut to adding precedence related parens"""
        return self.delimit_if("(", ")", self.get_precedence(node) > precedence)

    def get_precedence(self, node):
        return self._precedences.get(node, _Precedence.TEST)

    def set_precedence(self, precedence, *nodes):
        for node in nodes:
            self._precedences[node] = precedence

    def get_raw_docstring(self, node):
        """If a docstring node is found in the body of the *node* parameter,
        return that docstring node, None otherwise.

        Logic mirrored from ``_PyAST_GetDocString``."""
        if not isinstance(
            node, (AsyncFunctionDef, FunctionDef, ClassDef, Module)
        ) or len(node.body) < 1:
            return None
        node = node.body[0]
        if not isinstance(node, Expr):
            return None
        node = node.value
        if isinstance(node, Constant) and isinstance(node.value, str):
            return node

    def get_type_comment(self, node):
        comment = self._type_ignores.get(node.lineno) or node.type_comment
        if comment is not None:
            return f" # type: {comment}"

    def traverse(self, node):
        if isinstance(node, list):
            for item in node:
                self.traverse(item)
        else:
            super().visit(node)

    # Note: as visit() resets the output text, do NOT rely on
    # NodeVisitor.generic_visit to handle any nodes (as it calls back in to
    # the subclass visit() method, which resets self._source to an empty list)
    def visit(self, node):
        """Outputs a source code string that, if converted back to an ast
        (using ast.parse) will generate an AST equivalent to *node*"""
        self._source = []
        self.traverse(node)
        return "".join(self._source)

    def _write_docstring_and_traverse_body(self, node):
        if (docstring := self.get_raw_docstring(node)):
            self._write_docstring(docstring)
            self.traverse(node.body[1:])
        else:
            self.traverse(node.body)

    def visit_Module(self, node):
        self._type_ignores = {
            ignore.lineno: f"ignore{ignore.tag}"
            for ignore in node.type_ignores
        }
        self._write_docstring_and_traverse_body(node)
        self._type_ignores.clear()

    def visit_FunctionType(self, node):
        with self.delimit("(", ")"):
            self.interleave(
                lambda: self.write(", "), self.traverse, node.argtypes
            )

        self.write(" -> ")
        self.traverse(node.returns)

    def visit_Expr(self, node):
        self.fill()
        self.set_precedence(_Precedence.YIELD, node.value)
        self.traverse(node.value)

    def visit_NamedExpr(self, node):
        with self.require_parens(_Precedence.NAMED_EXPR, node):
            self.set_precedence(_Precedence.ATOM, node.target, node.value)
            self.traverse(node.target)
            self.write(" := ")
            self.traverse(node.value)

    def visit_Import(self, node):
        self.fill("import ")
        self.interleave(lambda: self.write(", "), self.traverse, node.names)

    def visit_ImportFrom(self, node):
        self.fill("from ")
        self.write("." * (node.level or 0))
        if node.module:
            self.write(node.module)
        self.write(" import ")
        self.interleave(lambda: self.write(", "), self.traverse, node.names)

    def visit_Assign(self, node):
        self.fill()
        for target in node.targets:
            self.set_precedence(_Precedence.TUPLE, target)
            self.traverse(target)
            self.write(" = ")
        self.traverse(node.value)
        if type_comment := self.get_type_comment(node):
            self.write(type_comment)

    def visit_AugAssign(self, node):
        self.fill()
        self.traverse(node.target)
        self.write(" " + self.binop[node.op.__class__.__name__] + "= ")
        self.traverse(node.value)

    def visit_AnnAssign(self, node):
        self.fill()
        with self.delimit_if("(", ")", not node.simple and isinstance(node.target, Name)):
            self.traverse(node.target)
        self.write(": ")
        self.traverse(node.annotation)
        if node.value:
            self.write(" = ")
            self.traverse(node.value)

    def visit_Return(self, node):
        self.fill("return")
        if node.value:
            self.write(" ")
            self.traverse(node.value)

    def visit_Pass(self, node):
        self.fill("pass")

    def visit_Break(self, node):
        self.fill("break")

    def visit_Continue(self, node):
        self.fill("continue")

    def visit_Delete(self, node):
        self.fill("del ")
        self.interleave(lambda: self.write(", "), self.traverse, node.targets)

    def visit_Assert(self, node):
        self.fill("assert ")
        self.traverse(node.test)
        if node.msg:
            self.write(", ")
            self.traverse(node.msg)

    def visit_Global(self, node):
        self.fill("global ")
        self.interleave(lambda: self.write(", "), self.write, node.names)

    def visit_Nonlocal(self, node):
        self.fill("nonlocal ")
        self.interleave(lambda: self.write(", "), self.write, node.names)

    def visit_Await(self, node):
        with self.require_parens(_Precedence.AWAIT, node):
            self.write("await")
            if node.value:
                self.write(" ")
                self.set_precedence(_Precedence.ATOM, node.value)
                self.traverse(node.value)

    def visit_Yield(self, node):
        with self.require_parens(_Precedence.YIELD, node):
            self.write("yield")
            if node.value:
                self.write(" ")
                self.set_precedence(_Precedence.ATOM, node.value)
                self.traverse(node.value)

    def visit_YieldFrom(self, node):
        with self.require_parens(_Precedence.YIELD, node):
            self.write("yield from ")
            if not node.value:
                raise ValueError("Node can't be used without a value attribute.")
            self.set_precedence(_Precedence.ATOM, node.value)
            self.traverse(node.value)

    def visit_Raise(self, node):
        self.fill("raise")
        if not node.exc:
            if node.cause:
                raise ValueError(f"Node can't use cause without an exception.")
            return
        self.write(" ")
        self.traverse(node.exc)
        if node.cause:
            self.write(" from ")
            self.traverse(node.cause)

    def do_visit_try(self, node):
        self.fill("try")
        with self.block():
            self.traverse(node.body)
        for ex in node.handlers:
            self.traverse(ex)
        if node.orelse:
            self.fill("else")
            with self.block():
                self.traverse(node.orelse)
        if node.finalbody:
            self.fill("finally")
            with self.block():
                self.traverse(node.finalbody)

    def visit_Try(self, node):
        prev_in_try_star = self._in_try_star
        try:
            self._in_try_star = False
            self.do_visit_try(node)
        finally:
            self._in_try_star = prev_in_try_star

    def visit_TryStar(self, node):
        prev_in_try_star = self._in_try_star
        try:
            self._in_try_star = True
            self.do_visit_try(node)
        finally:
            self._in_try_star = prev_in_try_star

    def visit_ExceptHandler(self, node):
        self.fill("except*" if self._in_try_star else "except")
        if node.type:
            self.write(" ")
            self.traverse(node.type)
        if node.name:
            self.write(" as ")
            self.write(node.name)
        with self.block():
            self.traverse(node.body)

    def visit_ClassDef(self, node):
        self.maybe_newline()
        for deco in node.decorator_list:
            self.fill("@")
            self.traverse(deco)
        self.fill("class " + node.name)
        if hasattr(node, "type_params"):
            self._type_params_helper(node.type_params)
        with self.delimit_if("(", ")", condition = node.bases or node.keywords):
            comma = False
            for e in node.bases:
                if comma:
                    self.write(", ")
                else:
                    comma = True
                self.traverse(e)
            for e in node.keywords:
                if comma:
                    self.write(", ")
                else:
                    comma = True
                self.traverse(e)

        with self.block():
            self._write_docstring_and_traverse_body(node)

    def visit_FunctionDef(self, node):
        self._function_helper(node, "def")

    def visit_AsyncFunctionDef(self, node):
        self._function_helper(node, "async def")

    def _function_helper(self, node, fill_suffix):
        self.maybe_newline()
        for deco in node.decorator_list:
            self.fill("@")
            self.traverse(deco)
        def_str = fill_suffix + " " + node.name
        self.fill(def_str)
        if hasattr(node, "type_params"):
            self._type_params_helper(node.type_params)
        with self.delimit("(", ")"):
            self.traverse(node.args)
        if node.returns:
            self.write(" -> ")
            self.traverse(node.returns)
        with self.block(extra=self.get_type_comment(node)):
            self._write_docstring_and_traverse_body(node)

    def _type_params_helper(self, type_params):
        if type_params is not None and len(type_params) > 0:
            with self.delimit("[", "]"):
                self.interleave(lambda: self.write(", "), self.traverse, type_params)

    def visit_TypeVar(self, node):
        self.write(node.name)
        if node.bound:
            self.write(": ")
            self.traverse(node.bound)
        if node.default_value:
            self.write(" = ")
            self.traverse(node.default_value)

    def visit_TypeVarTuple(self, node):
        self.write("*" + node.name)
        if node.default_value:
            self.write(" = ")
            self.traverse(node.default_value)

    def visit_ParamSpec(self, node):
        self.write("**" + node.name)
        if node.default_value:
            self.write(" = ")
            self.traverse(node.default_value)

    def visit_TypeAlias(self, node):
        self.fill("type ")
        self.traverse(node.name)
        self._type_params_helper(node.type_params)
        self.write(" = ")
        self.traverse(node.value)

    def visit_For(self, node):
        self._for_helper("for ", node)

    def visit_AsyncFor(self, node):
        self._for_helper("async for ", node)

    def _for_helper(self, fill, node):
        self.fill(fill)
        self.set_precedence(_Precedence.TUPLE, node.target)
        self.traverse(node.target)
        self.write(" in ")
        self.traverse(node.iter)
        with self.block(extra=self.get_type_comment(node)):
            self.traverse(node.body)
        if node.orelse:
            self.fill("else")
            with self.block():
                self.traverse(node.orelse)

    def visit_If(self, node):
        self.fill("if ")
        self.traverse(node.test)
        with self.block():
            self.traverse(node.body)
        # collapse nested ifs into equivalent elifs.
        while node.orelse and len(node.orelse) == 1 and isinstance(node.orelse[0], If):
            node = node.orelse[0]
            self.fill("elif ")
            self.traverse(node.test)
            with self.block():
                self.traverse(node.body)
        # final else
        if node.orelse:
            self.fill("else")
            with self.block():
                self.traverse(node.orelse)

    def visit_While(self, node):
        self.fill("while ")
        self.traverse(node.test)
        with self.block():
            self.traverse(node.body)
        if node.orelse:
            self.fill("else")
            with self.block():
                self.traverse(node.orelse)

    def visit_With(self, node):
        self.fill("with ")
        self.interleave(lambda: self.write(", "), self.traverse, node.items)
        with self.block(extra=self.get_type_comment(node)):
            self.traverse(node.body)

    def visit_AsyncWith(self, node):
        self.fill("async with ")
        self.interleave(lambda: self.write(", "), self.traverse, node.items)
        with self.block(extra=self.get_type_comment(node)):
            self.traverse(node.body)

    def _str_literal_helper(
        self, string, *, quote_types=_ALL_QUOTES, escape_special_whitespace=False
    ):
        """Helper for writing string literals, minimizing escapes.
        Returns the tuple (string literal to write, possible quote types).
        """
        def escape_char(c):
            # \n and \t are non-printable, but we only escape them if
            # escape_special_whitespace is True
            if not escape_special_whitespace and c in "\n\t":
                return c
            # Always escape backslashes and other non-printable characters
            if c == "\\" or not c.isprintable():
                return c.encode("unicode_escape").decode("ascii")
            return c

        escaped_string = "".join(map(escape_char, string))
        possible_quotes = quote_types
        if "\n" in escaped_string:
            possible_quotes = [q for q in possible_quotes if q in _MULTI_QUOTES]
        possible_quotes = [q for q in possible_quotes if q not in escaped_string]
        if not possible_quotes:
            # If there aren't any possible_quotes, fallback to using repr
            # on the original string. Try to use a quote from quote_types,
            # e.g., so that we use triple quotes for docstrings.
            string = repr(string)
            quote = next((q for q in quote_types if string[0] in q), string[0])
            return string[1:-1], [quote]
        if escaped_string:
            # Sort so that we prefer '''"''' over """\""""
            possible_quotes.sort(key=lambda q: q[0] == escaped_string[-1])
            # If we're using triple quotes and we'd need to escape a final
            # quote, escape it
            if possible_quotes[0][0] == escaped_string[-1]:
                assert len(possible_quotes[0]) == 3
                escaped_string = escaped_string[:-1] + "\\" + escaped_string[-1]
        return escaped_string, possible_quotes

    def _write_str_avoiding_backslashes(self, string, *, quote_types=_ALL_QUOTES):
        """Write string literal value with a best effort attempt to avoid backslashes."""
        string, quote_types = self._str_literal_helper(string, quote_types=quote_types)
        quote_type = quote_types[0]
        self.write(f"{quote_type}{string}{quote_type}")

    def visit_JoinedStr(self, node):
        self.write("f")

        fstring_parts = []
        for value in node.values:
            with self.buffered() as buffer:
                self._write_fstring_inner(value)
            fstring_parts.append(
                ("".join(buffer), isinstance(value, Constant))
            )

        new_fstring_parts = []
        quote_types = list(_ALL_QUOTES)
        fallback_to_repr = False
        for value, is_constant in fstring_parts:
            if is_constant:
                value, new_quote_types = self._str_literal_helper(
                    value,
                    quote_types=quote_types,
                    escape_special_whitespace=True,
                )
                if set(new_quote_types).isdisjoint(quote_types):
                    fallback_to_repr = True
                    break
                quote_types = new_quote_types
            else:
                if "\n" in value:
                    quote_types = [q for q in quote_types if q in _MULTI_QUOTES]
                    assert quote_types

                new_quote_types = [q for q in quote_types if q not in value]
                if new_quote_types:
                    quote_types = new_quote_types
            new_fstring_parts.append(value)

        if fallback_to_repr:
            # If we weren't able to find a quote type that works for all parts
            # of the JoinedStr, fallback to using repr and triple single quotes.
            quote_types = ["'''"]
            new_fstring_parts.clear()
            for value, is_constant in fstring_parts:
                if is_constant:
                    value = repr('"' + value)  # force repr to use single quotes
                    expected_prefix = "'\""
                    assert value.startswith(expected_prefix), repr(value)
                    value = value[len(expected_prefix):-1]
                new_fstring_parts.append(value)

        value = "".join(new_fstring_parts)
        quote_type = quote_types[0]
        self.write(f"{quote_type}{value}{quote_type}")

    def _write_fstring_inner(self, node, is_format_spec=False):
        if isinstance(node, JoinedStr):
            # for both the f-string itself, and format_spec
            for value in node.values:
                self._write_fstring_inner(value, is_format_spec=is_format_spec)
        elif isinstance(node, Constant) and isinstance(node.value, str):
            value = node.value.replace("{", "{{").replace("}", "}}")

            if is_format_spec:
                value = value.replace("\\", "\\\\")
                value = value.replace("'", "\\'")
                value = value.replace('"', '\\"')
                value = value.replace("\n", "\\n")
            self.write(value)
        elif isinstance(node, FormattedValue):
            self.visit_FormattedValue(node)
        else:
            raise ValueError(f"Unexpected node inside JoinedStr, {node!r}")

    def visit_FormattedValue(self, node):
        def unparse_inner(inner):
            unparser = type(self)()
            unparser.set_precedence(_Precedence.TEST.next(), inner)
            return unparser.visit(inner)

        with self.delimit("{", "}"):
            expr = unparse_inner(node.value)
            if expr.startswith("{"):
                # Separate pair of opening brackets as "{ {"
                self.write(" ")
            self.write(expr)
            if node.conversion != -1:
                self.write(f"!{chr(node.conversion)}")
            if node.format_spec:
                self.write(":")
                self._write_fstring_inner(node.format_spec, is_format_spec=True)

    def visit_Name(self, node):
        self.write(node.id)

    def _write_docstring(self, node):
        self.fill()
        if node.kind == "u":
            self.write("u")
        self._write_str_avoiding_backslashes(node.value, quote_types=_MULTI_QUOTES)

    def _write_constant(self, value):
        if isinstance(value, (float, complex)):
            # Substitute overflowing decimal literal for AST infinities,
            # and inf - inf for NaNs.
            self.write(
                repr(value)
                .replace("inf", _INFSTR)
                .replace("nan", f"({_INFSTR}-{_INFSTR})")
            )
        else:
            self.write(repr(value))

    def visit_Constant(self, node):
        value = node.value
        if isinstance(value, tuple):
            with self.delimit("(", ")"):
                self.items_view(self._write_constant, value)
        elif value is ...:
            self.write("...")
        else:
            if node.kind == "u":
                self.write("u")
            self._write_constant(node.value)

    def visit_List(self, node):
        with self.delimit("[", "]"):
            self.interleave(lambda: self.write(", "), self.traverse, node.elts)

    def visit_ListComp(self, node):
        with self.delimit("[", "]"):
            self.traverse(node.elt)
            for gen in node.generators:
                self.traverse(gen)

    def visit_GeneratorExp(self, node):
        with self.delimit("(", ")"):
            self.traverse(node.elt)
            for gen in node.generators:
                self.traverse(gen)

    def visit_SetComp(self, node):
        with self.delimit("{", "}"):
            self.traverse(node.elt)
            for gen in node.generators:
                self.traverse(gen)

    def visit_DictComp(self, node):
        with self.delimit("{", "}"):
            self.traverse(node.key)
            self.write(": ")
            self.traverse(node.value)
            for gen in node.generators:
                self.traverse(gen)

    def visit_comprehension(self, node):
        if node.is_async:
            self.write(" async for ")
        else:
            self.write(" for ")
        self.set_precedence(_Precedence.TUPLE, node.target)
        self.traverse(node.target)
        self.write(" in ")
        self.set_precedence(_Precedence.TEST.next(), node.iter, *node.ifs)
        self.traverse(node.iter)
        for if_clause in node.ifs:
            self.write(" if ")
            self.traverse(if_clause)

    def visit_IfExp(self, node):
        with self.require_parens(_Precedence.TEST, node):
            self.set_precedence(_Precedence.TEST.next(), node.body, node.test)
            self.traverse(node.body)
            self.write(" if ")
            self.traverse(node.test)
            self.write(" else ")
            self.set_precedence(_Precedence.TEST, node.orelse)
            self.traverse(node.orelse)

    def visit_Set(self, node):
        if node.elts:
            with self.delimit("{", "}"):
                self.interleave(lambda: self.write(", "), self.traverse, node.elts)
        else:
            # `{}` would be interpreted as a dictionary literal, and
            # `set` might be shadowed. Thus:
            self.write('{*()}')

    def visit_Dict(self, node):
        def write_key_value_pair(k, v):
            self.traverse(k)
            self.write(": ")
            self.traverse(v)

        def write_item(item):
            k, v = item
            if k is None:
                # for dictionary unpacking operator in dicts {**{'y': 2}}
                # see PEP 448 for details
                self.write("**")
                self.set_precedence(_Precedence.EXPR, v)
                self.traverse(v)
            else:
                write_key_value_pair(k, v)

        with self.delimit("{", "}"):
            self.interleave(
                lambda: self.write(", "), write_item, zip(node.keys, node.values)
            )

    def visit_Tuple(self, node):
        with self.delimit_if(
            "(",
            ")",
            len(node.elts) == 0 or self.get_precedence(node) > _Precedence.TUPLE
        ):
            self.items_view(self.traverse, node.elts)

    unop = {"Invert": "~", "Not": "not", "UAdd": "+", "USub": "-"}
    unop_precedence = {
        "not": _Precedence.NOT,
        "~": _Precedence.FACTOR,
        "+": _Precedence.FACTOR,
        "-": _Precedence.FACTOR,
    }

    def visit_UnaryOp(self, node):
        operator = self.unop[node.op.__class__.__name__]
        operator_precedence = self.unop_precedence[operator]
        with self.require_parens(operator_precedence, node):
            self.write(operator)
            # factor prefixes (+, -, ~) shouldn't be separated
            # from the value they belong, (e.g: +1 instead of + 1)
            if operator_precedence is not _Precedence.FACTOR:
                self.write(" ")
            self.set_precedence(operator_precedence, node.operand)
            self.traverse(node.operand)

    binop = {
        "Add": "+",
        "Sub": "-",
        "Mult": "*",
        "MatMult": "@",
        "Div": "/",
        "Mod": "%",
        "LShift": "<<",
        "RShift": ">>",
        "BitOr": "|",
        "BitXor": "^",
        "BitAnd": "&",
        "FloorDiv": "//",
        "Pow": "**",
    }

    binop_precedence = {
        "+": _Precedence.ARITH,
        "-": _Precedence.ARITH,
        "*": _Precedence.TERM,
        "@": _Precedence.TERM,
        "/": _Precedence.TERM,
        "%": _Precedence.TERM,
        "<<": _Precedence.SHIFT,
        ">>": _Precedence.SHIFT,
        "|": _Precedence.BOR,
        "^": _Precedence.BXOR,
        "&": _Precedence.BAND,
        "//": _Precedence.TERM,
        "**": _Precedence.POWER,
    }

    binop_rassoc = frozenset(("**",))
    def visit_BinOp(self, node):
        operator = self.binop[node.op.__class__.__name__]
        operator_precedence = self.binop_precedence[operator]
        with self.require_parens(operator_precedence, node):
            if operator in self.binop_rassoc:
                left_precedence = operator_precedence.next()
                right_precedence = operator_precedence
            else:
                left_precedence = operator_precedence
                right_precedence = operator_precedence.next()

            self.set_precedence(left_precedence, node.left)
            self.traverse(node.left)
            self.write(f" {operator} ")
            self.set_precedence(right_precedence, node.right)
            self.traverse(node.right)

    cmpops = {
        "Eq": "==",
        "NotEq": "!=",
        "Lt": "<",
        "LtE": "<=",
        "Gt": ">",
        "GtE": ">=",
        "Is": "is",
        "IsNot": "is not",
        "In": "in",
        "NotIn": "not in",
    }

    def visit_Compare(self, node):
        with self.require_parens(_Precedence.CMP, node):
            self.set_precedence(_Precedence.CMP.next(), node.left, *node.comparators)
            self.traverse(node.left)
            for o, e in zip(node.ops, node.comparators):
                self.write(" " + self.cmpops[o.__class__.__name__] + " ")
                self.traverse(e)

    boolops = {"And": "and", "Or": "or"}
    boolop_precedence = {"and": _Precedence.AND, "or": _Precedence.OR}

    def visit_BoolOp(self, node):
        operator = self.boolops[node.op.__class__.__name__]
        operator_precedence = self.boolop_precedence[operator]

        def increasing_level_traverse(node):
            nonlocal operator_precedence
            operator_precedence = operator_precedence.next()
            self.set_precedence(operator_precedence, node)
            self.traverse(node)

        with self.require_parens(operator_precedence, node):
            s = f" {operator} "
            self.interleave(lambda: self.write(s), increasing_level_traverse, node.values)

    def visit_Attribute(self, node):
        self.set_precedence(_Precedence.ATOM, node.value)
        self.traverse(node.value)
        # Special case: 3.__abs__() is a syntax error, so if node.value
        # is an integer literal then we need to either parenthesize
        # it or add an extra space to get 3 .__abs__().
        if isinstance(node.value, Constant) and isinstance(node.value.value, int):
            self.write(" ")
        self.write(".")
        self.write(node.attr)

    def visit_Call(self, node):
        self.set_precedence(_Precedence.ATOM, node.func)
        self.traverse(node.func)
        with self.delimit("(", ")"):
            comma = False
            for e in node.args:
                if comma:
                    self.write(", ")
                else:
                    comma = True
                self.traverse(e)
            for e in node.keywords:
                if comma:
                    self.write(", ")
                else:
                    comma = True
                self.traverse(e)

    def visit_Subscript(self, node):
        def is_non_empty_tuple(slice_value):
            return (
                isinstance(slice_value, Tuple)
                and slice_value.elts
            )

        self.set_precedence(_Precedence.ATOM, node.value)
        self.traverse(node.value)
        with self.delimit("[", "]"):
            if is_non_empty_tuple(node.slice):
                # parentheses can be omitted if the tuple isn't empty
                self.items_view(self.traverse, node.slice.elts)
            else:
                self.traverse(node.slice)

    def visit_Starred(self, node):
        self.write("*")
        self.set_precedence(_Precedence.EXPR, node.value)
        self.traverse(node.value)

    def visit_Ellipsis(self, node):
        self.write("...")

    def visit_Slice(self, node):
        if node.lower:
            self.traverse(node.lower)
        self.write(":")
        if node.upper:
            self.traverse(node.upper)
        if node.step:
            self.write(":")
            self.traverse(node.step)

    def visit_Match(self, node):
        self.fill("match ")
        self.traverse(node.subject)
        with self.block():
            for case in node.cases:
                self.traverse(case)

    def visit_arg(self, node):
        self.write(node.arg)
        if node.annotation:
            self.write(": ")
            self.traverse(node.annotation)

    def visit_arguments(self, node):
        first = True
        # normal arguments
        all_args = node.posonlyargs + node.args
        defaults = [None] * (len(all_args) - len(node.defaults)) + node.defaults
        for index, elements in enumerate(zip(all_args, defaults), 1):
            a, d = elements
            if first:
                first = False
            else:
                self.write(", ")
            self.traverse(a)
            if d:
                self.write("=")
                self.traverse(d)
            if index == len(node.posonlyargs):
                self.write(", /")

        # varargs, or bare '*' if no varargs but keyword-only arguments present
        if node.vararg or node.kwonlyargs:
            if first:
                first = False
            else:
                self.write(", ")
            self.write("*")
            if node.vararg:
                self.write(node.vararg.arg)
                if node.vararg.annotation:
                    self.write(": ")
                    self.traverse(node.vararg.annotation)

        # keyword-only arguments
        if node.kwonlyargs:
            for a, d in zip(node.kwonlyargs, node.kw_defaults):
                self.write(", ")
                self.traverse(a)
                if d:
                    self.write("=")
                    self.traverse(d)

        # kwargs
        if node.kwarg:
            if first:
                first = False
            else:
                self.write(", ")
            self.write("**" + node.kwarg.arg)
            if node.kwarg.annotation:
                self.write(": ")
                self.traverse(node.kwarg.annotation)

    def visit_keyword(self, node):
        if node.arg is None:
            self.write("**")
        else:
            self.write(node.arg)
            self.write("=")
        self.traverse(node.value)

    def visit_Lambda(self, node):
        with self.require_parens(_Precedence.TEST, node):
            self.write("lambda")
            with self.buffered() as buffer:
                self.traverse(node.args)
            if buffer:
                self.write(" ", *buffer)
            self.write(": ")
            self.set_precedence(_Precedence.TEST, node.body)
            self.traverse(node.body)

    def visit_alias(self, node):
        self.write(node.name)
        if node.asname:
            self.write(" as " + node.asname)

    def visit_withitem(self, node):
        self.traverse(node.context_expr)
        if node.optional_vars:
            self.write(" as ")
            self.traverse(node.optional_vars)

    def visit_match_case(self, node):
        self.fill("case ")
        self.traverse(node.pattern)
        if node.guard:
            self.write(" if ")
            self.traverse(node.guard)
        with self.block():
            self.traverse(node.body)

    def visit_MatchValue(self, node):
        self.traverse(node.value)

    def visit_MatchSingleton(self, node):
        self._write_constant(node.value)

    def visit_MatchSequence(self, node):
        with self.delimit("[", "]"):
            self.interleave(
                lambda: self.write(", "), self.traverse, node.patterns
            )

    def visit_MatchStar(self, node):
        name = node.name
        if name is None:
            name = "_"
        self.write(f"*{name}")

    def visit_MatchMapping(self, node):
        def write_key_pattern_pair(pair):
            k, p = pair
            self.traverse(k)
            self.write(": ")
            self.traverse(p)

        with self.delimit("{", "}"):
            keys = node.keys
            self.interleave(
                lambda: self.write(", "),
                write_key_pattern_pair,
                zip(keys, node.patterns, strict=True),
            )
            rest = node.rest
            if rest is not None:
                if keys:
                    self.write(", ")
                self.write(f"**{rest}")

    def visit_MatchClass(self, node):
        self.set_precedence(_Precedence.ATOM, node.cls)
        self.traverse(node.cls)
        with self.delimit("(", ")"):
            patterns = node.patterns
            self.interleave(
                lambda: self.write(", "), self.traverse, patterns
            )
            attrs = node.kwd_attrs
            if attrs:
                def write_attr_pattern(pair):
                    attr, pattern = pair
                    self.write(f"{attr}=")
                    self.traverse(pattern)

                if patterns:
                    self.write(", ")
                self.interleave(
                    lambda: self.write(", "),
                    write_attr_pattern,
                    zip(attrs, node.kwd_patterns, strict=True),
                )

    def visit_MatchAs(self, node):
        name = node.name
        pattern = node.pattern
        if name is None:
            self.write("_")
        elif pattern is None:
            self.write(node.name)
        else:
            with self.require_parens(_Precedence.TEST, node):
                self.set_precedence(_Precedence.BOR, node.pattern)
                self.traverse(node.pattern)
                self.write(f" as {node.name}")

    def visit_MatchOr(self, node):
        with self.require_parens(_Precedence.BOR, node):
            self.set_precedence(_Precedence.BOR.next(), *node.patterns)
            self.interleave(lambda: self.write(" | "), self.traverse, node.patterns)

def unparse(ast_obj):
    unparser = _Unparser()
    return unparser.visit(ast_obj)


_deprecated_globals = {
    name: globals().pop(name)
    for name in ('Num', 'Str', 'Bytes', 'NameConstant', 'Ellipsis')
}

def __getattr__(name):
    if name in _deprecated_globals:
        globals()[name] = value = _deprecated_globals[name]
        import warnings
        warnings._deprecated(
            f"ast.{name}", message=_DEPRECATED_CLASS_MESSAGE, remove=(3, 14)
        )
        return value
    raise AttributeError(f"module 'ast' has no attribute '{name}'")


def main():
    import argparse

    parser = argparse.ArgumentParser(prog='python -m ast')
    parser.add_argument('infile', nargs='?', default='-',
                        help='the file to parse; defaults to stdin')
    parser.add_argument('-m', '--mode', default='exec',
                        choices=('exec', 'single', 'eval', 'func_type'),
                        help='specify what kind of code must be parsed')
    parser.add_argument('--no-type-comments', default=True, action='store_false',
                        help="don't add information about type comments")
    parser.add_argument('-a', '--include-attributes', action='store_true',
                        help='include attributes such as line numbers and '
                             'column offsets')
    parser.add_argument('-i', '--indent', type=int, default=3,
                        help='indentation of nodes (number of spaces)')
    args = parser.parse_args()

    if args.infile == '-':
        name = '<stdin>'
        source = sys.stdin.buffer.read()
    else:
        name = args.infile
        with open(args.infile, 'rb') as infile:
            source = infile.read()
    tree = parse(source, name, args.mode, type_comments=args.no_type_comments)
    print(dump(tree, include_attributes=args.include_attributes, indent=args.indent))

if __name__ == '__main__':
    main()
```
