## Supplementary software v0.2.1 for "Virtual control arms for paediatric myopia trials: external validation of axial-elongation models": __init__.py

```
"""The asyncio package, tracking PEP 3156."""

# flake8: noqa

import sys

# This relies on each of the submodules having an __all__ variable.
from .base_events import *
from .coroutines import *
from .events import *
from .exceptions import *
from .futures import *
from .locks import *
from .protocols import *
from .runners import *
from .queues import *
from .streams import *
from .subprocess import *
from .tasks import *
from .taskgroups import *
from .timeouts import *
from .threads import *
from .transports import *

__all__ = (base_events.__all__ +
           coroutines.__all__ +
           events.__all__ +
           exceptions.__all__ +
           futures.__all__ +
           locks.__all__ +
           protocols.__all__ +
           runners.__all__ +
           queues.__all__ +
           streams.__all__ +
           subprocess.__all__ +
           tasks.__all__ +
           taskgroups.__all__ +
           threads.__all__ +
           timeouts.__all__ +
           transports.__all__)

if sys.platform == 'win32':  # pragma: no cover
    from .windows_events import *
    __all__ += windows_events.__all__
else:
    from .unix_events import *  # pragma: no cover
    __all__ += unix_events.__all__
```
