## Supplementary software v0.2.1 for "Virtual control arms for paediatric myopia trials: external validation of axial-elongation models": __main__.py

```
import ast
import asyncio
import concurrent.futures
import contextvars
import inspect
import os
import site
import sys
import threading
import types
import warnings

from _colorize import can_colorize, ANSIColors  # type: ignore[import-not-found]
from _pyrepl.console import InteractiveColoredConsole

from . import futures


class AsyncIOInteractiveConsole(InteractiveColoredConsole):

    def __init__(self, locals, loop):
        super().__init__(locals, filename="<stdin>")
        self.compile.compiler.flags |= ast.PyCF_ALLOW_TOP_LEVEL_AWAIT

        self.loop = loop
        self.context = contextvars.copy_context()

    def runcode(self, code):
        global return_code
        future = concurrent.futures.Future()

        def callback():
            global return_code
            global repl_future
            global keyboard_interrupted

            repl_future = None
            keyboard_interrupted = False

            func = types.FunctionType(code, self.locals)
            try:
                coro = func()
            except SystemExit as se:
                return_code = se.code
                self.loop.stop()
                return
            except KeyboardInterrupt as ex:
                keyboard_interrupted = True
                future.set_exception(ex)
                return
            except BaseException as ex:
                future.set_exception(ex)
                return

            if not inspect.iscoroutine(coro):
                future.set_result(coro)
                return

            try:
                repl_future = self.loop.create_task(coro, context=self.context)
                futures._chain_future(repl_future, future)
            except BaseException as exc:
                future.set_exception(exc)

        loop.call_soon_threadsafe(callback, context=self.context)

        try:
            return future.result()
        except SystemExit as se:
            return_code = se.code
            self.loop.stop()
            return
        except BaseException:
            if keyboard_interrupted:
                self.write("\nKeyboardInterrupt\n")
            else:
                self.showtraceback()


class REPLThread(threading.Thread):

    def run(self):
        global return_code

        try:
            banner = (
                f'asyncio REPL {sys.version} on {sys.platform}\n'
                f'Use "await" directly instead of "asyncio.run()".\n'
                f'Type "help", "copyright", "credits" or "license" '
                f'for more information.\n'
            )

            console.write(banner)

            if startup_path := os.getenv("PYTHONSTARTUP"):
                sys.audit("cpython.run_startup", startup_path)

                import tokenize
                with tokenize.open(startup_path) as f:
                    startup_code = compile(f.read(), startup_path, "exec")
                    exec(startup_code, console.locals)

            ps1 = getattr(sys, "ps1", ">>> ")
            if can_colorize() and CAN_USE_PYREPL:
                ps1 = f"{ANSIColors.BOLD_MAGENTA}{ps1}{ANSIColors.RESET}"
            console.write(f"{ps1}import asyncio\n")

            if CAN_USE_PYREPL:
                from _pyrepl.simple_interact import (
                    run_multiline_interactive_console,
                )
                try:
                    run_multiline_interactive_console(console)
                except SystemExit:
                    # expected via the `exit` and `quit` commands
                    pass
                except BaseException:
                    # unexpected issue
                    console.showtraceback()
                    console.write("Internal error, ")
                    return_code = 1
            else:
                console.interact(banner="", exitmsg="")
        finally:
            warnings.filterwarnings(
                'ignore',
                message=r'^coroutine .* was never awaited$',
                category=RuntimeWarning)

            loop.call_soon_threadsafe(loop.stop)

    def interrupt(self) -> None:
        if not CAN_USE_PYREPL:
            return

        from _pyrepl.simple_interact import _get_reader
        r = _get_reader()
        if r.threading_hook is not None:
            r.threading_hook.add("")  # type: ignore


if __name__ == '__main__':
    sys.audit("cpython.run_stdin")

    if os.getenv('PYTHON_BASIC_REPL'):
        CAN_USE_PYREPL = False
    else:
        from _pyrepl.main import CAN_USE_PYREPL

    return_code = 0
    loop = asyncio.new_event_loop()
    asyncio.set_event_loop(loop)

    repl_locals = {'asyncio': asyncio}
    for key in {'__name__', '__package__',
                '__loader__', '__spec__',
                '__builtins__', '__file__'}:
        repl_locals[key] = locals()[key]

    console = AsyncIOInteractiveConsole(repl_locals, loop)

    repl_future = None
    keyboard_interrupted = False

    try:
        import readline  # NoQA
    except ImportError:
        readline = None

    interactive_hook = getattr(sys, "__interactivehook__", None)

    if interactive_hook is not None:
        sys.audit("cpython.run_interactivehook", interactive_hook)
        interactive_hook()

    if interactive_hook is site.register_readline:
        # Fix the completer function to use the interactive console locals
        try:
            import rlcompleter
        except:
            pass
        else:
            if readline is not None:
                completer = rlcompleter.Completer(console.locals)
                readline.set_completer(completer.complete)

    repl_thread = REPLThread(name="Interactive thread")
    repl_thread.daemon = True
    repl_thread.start()

    while True:
        try:
            loop.run_forever()
        except KeyboardInterrupt:
            keyboard_interrupted = True
            if repl_future and not repl_future.done():
                repl_future.cancel()
            repl_thread.interrupt()
            continue
        else:
            break

    console.write('exiting asyncio REPL...\n')
    sys.exit(return_code)
```
