## Supplementary software v0.2.1 for "Virtual control arms for paediatric myopia trials: external validation of axial-elongation models": base_events.py

```
"""Base implementation of event loop.

The event loop can be broken up into a multiplexer (the part
responsible for notifying us of I/O events) and the event loop proper,
which wraps a multiplexer with functionality for scheduling callbacks,
immediately or at a given time in the future.

Whenever a public API takes a callback, subsequent positional
arguments will be passed to the callback if/when it is called.  This
avoids the proliferation of trivial lambdas implementing closures.
Keyword arguments for the callback are not supported; this is a
conscious design decision, leaving the door open for keyword arguments
to modify the meaning of the API call itself.
"""

import collections
import collections.abc
import concurrent.futures
import errno
import heapq
import itertools
import os
import socket
import stat
import subprocess
import threading
import time
import traceback
import sys
import warnings
import weakref

try:
    import ssl
except ImportError:  # pragma: no cover
    ssl = None

from . import constants
from . import coroutines
from . import events
from . import exceptions
from . import futures
from . import protocols
from . import sslproto
from . import staggered
from . import tasks
from . import timeouts
from . import transports
from . import trsock
from .log import logger


__all__ = 'BaseEventLoop','Server',


# Minimum number of _scheduled timer handles before cleanup of
# cancelled handles is performed.
_MIN_SCHEDULED_TIMER_HANDLES = 100

# Minimum fraction of _scheduled timer handles that are cancelled
# before cleanup of cancelled handles is performed.
_MIN_CANCELLED_TIMER_HANDLES_FRACTION = 0.5


_HAS_IPv6 = hasattr(socket, 'AF_INET6')

# Maximum timeout passed to select to avoid OS limitations
MAXIMUM_SELECT_TIMEOUT = 24 * 3600


def _format_handle(handle):
    cb = handle._callback
    if isinstance(getattr(cb, '__self__', None), tasks.Task):
        # format the task
        return repr(cb.__self__)
    else:
        return str(handle)


def _format_pipe(fd):
    if fd == subprocess.PIPE:
        return '<pipe>'
    elif fd == subprocess.STDOUT:
        return '<stdout>'
    else:
        return repr(fd)


def _set_reuseport(sock):
    if not hasattr(socket, 'SO_REUSEPORT'):
        raise ValueError('reuse_port not supported by socket module')
    else:
        try:
            sock.setsockopt(socket.SOL_SOCKET, socket.SO_REUSEPORT, 1)
        except OSError:
            raise ValueError('reuse_port not supported by socket module, '
                             'SO_REUSEPORT defined but not implemented.')


def _ipaddr_info(host, port, family, type, proto, flowinfo=0, scopeid=0):
    # Try to skip getaddrinfo if "host" is already an IP. Users might have
    # handled name resolution in their own code and pass in resolved IPs.
    if not hasattr(socket, 'inet_pton'):
        return

    if proto not in {0, socket.IPPROTO_TCP, socket.IPPROTO_UDP} or \
            host is None:
        return None

    if type == socket.SOCK_STREAM:
        proto = socket.IPPROTO_TCP
    elif type == socket.SOCK_DGRAM:
        proto = socket.IPPROTO_UDP
    else:
        return None

    if port is None:
        port = 0
    elif isinstance(port, bytes) and port == b'':
        port = 0
    elif isinstance(port, str) and port == '':
        port = 0
    else:
        # If port's a service name like "http", don't skip getaddrinfo.
        try:
            port = int(port)
        except (TypeError, ValueError):
            return None

    if family == socket.AF_UNSPEC:
        afs = [socket.AF_INET]
        if _HAS_IPv6:
            afs.append(socket.AF_INET6)
    else:
        afs = [family]

    if isinstance(host, bytes):
        host = host.decode('idna')
    if '%' in host:
        # Linux's inet_pton doesn't accept an IPv6 zone index after host,
        # like '::1%lo0'.
        return None

    for af in afs:
        try:
            socket.inet_pton(af, host)
            # The host has already been resolved.
            if _HAS_IPv6 and af == socket.AF_INET6:
                return af, type, proto, '', (host, port, flowinfo, scopeid)
            else:
                return af, type, proto, '', (host, port)
        except OSError:
            pass

    # "host" is not an IP address.
    return None


def _interleave_addrinfos(addrinfos, first_address_family_count=1):
    """Interleave list of addrinfo tuples by family."""
    # Group addresses by family
    addrinfos_by_family = collections.OrderedDict()
    for addr in addrinfos:
        family = addr[0]
        if family not in addrinfos_by_family:
            addrinfos_by_family[family] = []
        addrinfos_by_family[family].append(addr)
    addrinfos_lists = list(addrinfos_by_family.values())

    reordered = []
    if first_address_family_count > 1:
        reordered.extend(addrinfos_lists[0][:first_address_family_count - 1])
        del addrinfos_lists[0][:first_address_family_count - 1]
    reordered.extend(
        a for a in itertools.chain.from_iterable(
            itertools.zip_longest(*addrinfos_lists)
        ) if a is not None)
    return reordered


def _run_until_complete_cb(fut):
    if not fut.cancelled():
        exc = fut.exception()
        if isinstance(exc, (SystemExit, KeyboardInterrupt)):
            # Issue #22429: run_forever() already finished, no need to
            # stop it.
            return
    futures._get_loop(fut).stop()


if hasattr(socket, 'TCP_NODELAY'):
    def _set_nodelay(sock):
        if (sock.family in {socket.AF_INET, socket.AF_INET6} and
                sock.type == socket.SOCK_STREAM and
                sock.proto == socket.IPPROTO_TCP):
            sock.setsockopt(socket.IPPROTO_TCP, socket.TCP_NODELAY, 1)
else:
    def _set_nodelay(sock):
        pass


def _check_ssl_socket(sock):
    if ssl is not None and isinstance(sock, ssl.SSLSocket):
        raise TypeError("Socket cannot be of type SSLSocket")


class _SendfileFallbackProtocol(protocols.Protocol):
    def __init__(self, transp):
        if not isinstance(transp, transports._FlowControlMixin):
            raise TypeError("transport should be _FlowControlMixin instance")
        self._transport = transp
        self._proto = transp.get_protocol()
        self._should_resume_reading = transp.is_reading()
        self._should_resume_writing = transp._protocol_paused
        transp.pause_reading()
        transp.set_protocol(self)
        if self._should_resume_writing:
            self._write_ready_fut = self._transport._loop.create_future()
        else:
            self._write_ready_fut = None

    async def drain(self):
        if self._transport.is_closing():
            raise ConnectionError("Connection closed by peer")
        fut = self._write_ready_fut
        if fut is None:
            return
        await fut

    def connection_made(self, transport):
        raise RuntimeError("Invalid state: "
                           "connection should have been established already.")

    def connection_lost(self, exc):
        if self._write_ready_fut is not None:
            # Never happens if peer disconnects after sending the whole content
            # Thus disconnection is always an exception from user perspective
            if exc is None:
                self._write_ready_fut.set_exception(
                    ConnectionError("Connection is closed by peer"))
            else:
                self._write_ready_fut.set_exception(exc)
        self._proto.connection_lost(exc)

    def pause_writing(self):
        if self._write_ready_fut is not None:
            return
        self._write_ready_fut = self._transport._loop.create_future()

    def resume_writing(self):
        if self._write_ready_fut is None:
            return
        self._write_ready_fut.set_result(False)
        self._write_ready_fut = None

    def data_received(self, data):
        raise RuntimeError("Invalid state: reading should be paused")

    def eof_received(self):
        raise RuntimeError("Invalid state: reading should be paused")

    async def restore(self):
        self._transport.set_protocol(self._proto)
        if self._should_resume_reading:
            self._transport.resume_reading()
        if self._write_ready_fut is not None:
            # Cancel the future.
            # Basically it has no effect because protocol is switched back,
            # no code should wait for it anymore.
            self._write_ready_fut.cancel()
        if self._should_resume_writing:
            self._proto.resume_writing()


class Server(events.AbstractServer):

    def __init__(self, loop, sockets, protocol_factory, ssl_context, backlog,
                 ssl_handshake_timeout, ssl_shutdown_timeout=None):
        self._loop = loop
        self._sockets = sockets
        # Weak references so we don't break Transport's ability to
        # detect abandoned transports
        self._clients = weakref.WeakSet()
        self._waiters = []
        self._protocol_factory = protocol_factory
        self._backlog = backlog
        self._ssl_context = ssl_context
        self._ssl_handshake_timeout = ssl_handshake_timeout
        self._ssl_shutdown_timeout = ssl_shutdown_timeout
        self._serving = False
        self._serving_forever_fut = None

    def __repr__(self):
        return f'<{self.__class__.__name__} sockets={self.sockets!r}>'

    def _attach(self, transport):
        assert self._sockets is not None
        self._clients.add(transport)

    def _detach(self, transport):
        self._clients.discard(transport)
        if len(self._clients) == 0 and self._sockets is None:
            self._wakeup()

    def _wakeup(self):
        waiters = self._waiters
        self._waiters = None
        for waiter in waiters:
            if not waiter.done():
                waiter.set_result(None)

    def _start_serving(self):
        if self._serving:
            return
        self._serving = True
        for sock in self._sockets:
            sock.listen(self._backlog)
            self._loop._start_serving(
                self._protocol_factory, sock, self._ssl_context,
                self, self._backlog, self._ssl_handshake_timeout,
                self._ssl_shutdown_timeout)

    def get_loop(self):
        return self._loop

    def is_serving(self):
        return self._serving

    @property
    def sockets(self):
        if self._sockets is None:
            return ()
        return tuple(trsock.TransportSocket(s) for s in self._sockets)

    def close(self):
        sockets = self._sockets
        if sockets is None:
            return
        self._sockets = None

        for sock in sockets:
            self._loop._stop_serving(sock)

        self._serving = False

        if (self._serving_forever_fut is not None and
                not self._serving_forever_fut.done()):
            self._serving_forever_fut.cancel()
            self._serving_forever_fut = None

        if len(self._clients) == 0:
            self._wakeup()

    def close_clients(self):
        for transport in self._clients.copy():
            transport.close()

    def abort_clients(self):
        for transport in self._clients.copy():
            transport.abort()

    async def start_serving(self):
        self._start_serving()
        # Skip one loop iteration so that all 'loop.add_reader'
        # go through.
        await tasks.sleep(0)

    async def serve_forever(self):
        if self._serving_forever_fut is not None:
            raise RuntimeError(
                f'server {self!r} is already being awaited on serve_forever()')
        if self._sockets is None:
            raise RuntimeError(f'server {self!r} is closed')

        self._start_serving()
        self._serving_forever_fut = self._loop.create_future()

        try:
            await self._serving_forever_fut
        except exceptions.CancelledError:
            try:
                self.close()
                await self.wait_closed()
            finally:
                raise
        finally:
            self._serving_forever_fut = None

    async def wait_closed(self):
        """Wait until server is closed and all connections are dropped.

        - If the server is not closed, wait.
        - If it is closed, but there are still active connections, wait.

        Anyone waiting here will be unblocked once both conditions
        (server is closed and all connections have been dropped)
        have become true, in either order.

        Historical note: In 3.11 and before, this was broken, returning
        immediately if the server was already closed, even if there
        were still active connections. An attempted fix in 3.12.0 was
        still broken, returning immediately if the server was still
        open and there were no active connections. Hopefully in 3.12.1
        we have it right.
        """
        # Waiters are unblocked by self._wakeup(), which is called
        # from two places: self.close() and self._detach(), but only
        # when both conditions have become true. To signal that this
        # has happened, self._wakeup() sets self._waiters to None.
        if self._waiters is None:
            return
        waiter = self._loop.create_future()
        self._waiters.append(waiter)
        await waiter


class BaseEventLoop(events.AbstractEventLoop):

    def __init__(self):
        self._timer_cancelled_count = 0
        self._closed = False
        self._stopping = False
        self._ready = collections.deque()
        self._scheduled = []
        self._default_executor = None
        self._internal_fds = 0
        # Identifier of the thread running the event loop, or None if the
        # event loop is not running
        self._thread_id = None
        self._clock_resolution = time.get_clock_info('monotonic').resolution
        self._exception_handler = None
        self.set_debug(coroutines._is_debug_mode())
        # The preserved state of async generator hooks.
        self._old_agen_hooks = None
        # In debug mode, if the execution of a callback or a step of a task
        # exceed this duration in seconds, the slow callback/task is logged.
        self.slow_callback_duration = 0.1
        self._current_handle = None
        self._task_factory = None
        self._coroutine_origin_tracking_enabled = False
        self._coroutine_origin_tracking_saved_depth = None

        # A weak set of all asynchronous generators that are
        # being iterated by the loop.
        self._asyncgens = weakref.WeakSet()
        # Set to True when `loop.shutdown_asyncgens` is called.
        self._asyncgens_shutdown_called = False
        # Set to True when `loop.shutdown_default_executor` is called.
        self._executor_shutdown_called = False

    def __repr__(self):
        return (
            f'<{self.__class__.__name__} running={self.is_running()} '
            f'closed={self.is_closed()} debug={self.get_debug()}>'
        )

    def create_future(self):
        """Create a Future object attached to the loop."""
        return futures.Future(loop=self)

    def create_task(self, coro, *, name=None, context=None):
        """Schedule a coroutine object.

        Return a task object.
        """
        self._check_closed()
        if self._task_factory is None:
            task = tasks.Task(coro, loop=self, name=name, context=context)
            if task._source_traceback:
                del task._source_traceback[-1]
        else:
            if context is None:
                # Use legacy API if context is not needed
                task = self._task_factory(self, coro)
            else:
                task = self._task_factory(self, coro, context=context)

            task.set_name(name)

        try:
            return task
        finally:
            # gh-128552: prevent a refcycle of
            # task.exception().__traceback__->BaseEventLoop.create_task->task
            del task

    def set_task_factory(self, factory):
        """Set a task factory that will be used by loop.create_task().

        If factory is None the default task factory will be set.

        If factory is a callable, it should have a signature matching
        '(loop, coro)', where 'loop' will be a reference to the active
        event loop, 'coro' will be a coroutine object.  The callable
        must return a Future.
        """
        if factory is not None and not callable(factory):
            raise TypeError('task factory must be a callable or None')
        self._task_factory = factory

    def get_task_factory(self):
        """Return a task factory, or None if the default one is in use."""
        return self._task_factory

    def _make_socket_transport(self, sock, protocol, waiter=None, *,
                               extra=None, server=None):
        """Create socket transport."""
        raise NotImplementedError

    def _make_ssl_transport(
            self, rawsock, protocol, sslcontext, waiter=None,
            *, server_side=False, server_hostname=None,
            extra=None, server=None,
            ssl_handshake_timeout=None,
            ssl_shutdown_timeout=None,
            call_connection_made=True):
        """Create SSL transport."""
        raise NotImplementedError

    def _make_datagram_transport(self, sock, protocol,
                                 address=None, waiter=None, extra=None):
        """Create datagram transport."""
        raise NotImplementedError

    def _make_read_pipe_transport(self, pipe, protocol, waiter=None,
                                  extra=None):
        """Create read pipe transport."""
        raise NotImplementedError

    def _make_write_pipe_transport(self, pipe, protocol, waiter=None,
                                   extra=None):
        """Create write pipe transport."""
        raise NotImplementedError

    async def _make_subprocess_transport(self, protocol, args, shell,
                                         stdin, stdout, stderr, bufsize,
                                         extra=None, **kwargs):
        """Create subprocess transport."""
        raise NotImplementedError

    def _write_to_self(self):
        """Write a byte to self-pipe, to wake up the event loop.

        This may be called from a different thread.

        The subclass is responsible for implementing the self-pipe.
        """
        raise NotImplementedError

    def _process_events(self, event_list):
        """Process selector events."""
        raise NotImplementedError

    def _check_closed(self):
        if self._closed:
            raise RuntimeError('Event loop is closed')

    def _check_default_executor(self):
        if self._executor_shutdown_called:
            raise RuntimeError('Executor shutdown has been called')

    def _asyncgen_finalizer_hook(self, agen):
        self._asyncgens.discard(agen)
        if not self.is_closed():
            self.call_soon_threadsafe(self.create_task, agen.aclose())

    def _asyncgen_firstiter_hook(self, agen):
        if self._asyncgens_shutdown_called:
            warnings.warn(
                f"asynchronous generator {agen!r} was scheduled after "
                f"loop.shutdown_asyncgens() call",
                ResourceWarning, source=self)

        self._asyncgens.add(agen)

    async def shutdown_asyncgens(self):
        """Shutdown all active asynchronous generators."""
        self._asyncgens_shutdown_called = True

        if not len(self._asyncgens):
            # If Python version is <3.6 or we don't have any asynchronous
            # generators alive.
            return

        closing_agens = list(self._asyncgens)
        self._asyncgens.clear()

        results = await tasks.gather(
            *[ag.aclose() for ag in closing_agens],
            return_exceptions=True)

        for result, agen in zip(results, closing_agens):
            if isinstance(result, Exception):
                self.call_exception_handler({
                    'message': f'an error occurred during closing of '
                               f'asynchronous generator {agen!r}',
                    'exception': result,
                    'asyncgen': agen
                })

    async def shutdown_default_executor(self, timeout=None):
        """Schedule the shutdown of the default executor.

        The timeout parameter specifies the amount of time the executor will
        be given to finish joining. The default value is None, which means
        that the executor will be given an unlimited amount of time.
        """
        self._executor_shutdown_called = True
        if self._default_executor is None:
            return
        future = self.create_future()
        thread = threading.Thread(target=self._do_shutdown, args=(future,))
        thread.start()
        try:
            async with timeouts.timeout(timeout):
                await future
        except TimeoutError:
            warnings.warn("The executor did not finishing joining "
                          f"its threads within {timeout} seconds.",
                          RuntimeWarning, stacklevel=2)
            self._default_executor.shutdown(wait=False)
        else:
            thread.join()

    def _do_shutdown(self, future):
        try:
            self._default_executor.shutdown(wait=True)
            if not self.is_closed():
                self.call_soon_threadsafe(futures._set_result_unless_cancelled,
                                          future, None)
        except Exception as ex:
            if not self.is_closed() and not future.cancelled():
                self.call_soon_threadsafe(future.set_exception, ex)

    def _check_running(self):
        if self.is_running():
            raise RuntimeError('This event loop is already running')
        if events._get_running_loop() is not None:
            raise RuntimeError(
                'Cannot run the event loop while another loop is running')

    def _run_forever_setup(self):
        """Prepare the run loop to process events.

        This method exists so that custom custom event loop subclasses (e.g., event loops
        that integrate a GUI event loop with Python's event loop) have access to all the
        loop setup logic.
        """
        self._check_closed()
        self._check_running()
        self._set_coroutine_origin_tracking(self._debug)

        self._old_agen_hooks = sys.get_asyncgen_hooks()
        self._thread_id = threading.get_ident()
        sys.set_asyncgen_hooks(
            firstiter=self._asyncgen_firstiter_hook,
            finalizer=self._asyncgen_finalizer_hook
        )

        events._set_running_loop(self)

    def _run_forever_cleanup(self):
        """Clean up after an event loop finishes the looping over events.

        This method exists so that custom custom event loop subclasses (e.g., event loops
        that integrate a GUI event loop with Python's event loop) have access to all the
        loop cleanup logic.
        """
        self._stopping = False
        self._thread_id = None
        events._set_running_loop(None)
        self._set_coroutine_origin_tracking(False)
        # Restore any pre-existing async generator hooks.
        if self._old_agen_hooks is not None:
            sys.set_asyncgen_hooks(*self._old_agen_hooks)
            self._old_agen_hooks = None

    def run_forever(self):
        """Run until stop() is called."""
        try:
            self._run_forever_setup()
            while True:
                self._run_once()
                if self._stopping:
                    break
        finally:
            self._run_forever_cleanup()

    def run_until_complete(self, future):
        """Run until the Future is done.

        If the argument is a coroutine, it is wrapped in a Task.

        WARNING: It would be disastrous to call run_until_complete()
        with the same coroutine twice -- it would wrap it in two
        different Tasks and that can't be good.

        Return the Future's result, or raise its exception.
        """
        self._check_closed()
        self._check_running()

        new_task = not futures.isfuture(future)
        future = tasks.ensure_future(future, loop=self)
        if new_task:
            # An exception is raised if the future didn't complete, so there
            # is no need to log the "destroy pending task" message
            future._log_destroy_pending = False

        future.add_done_callback(_run_until_complete_cb)
        try:
            self.run_forever()
        except:
            if new_task and future.done() and not future.cancelled():
                # The coroutine raised a BaseException. Consume the exception
                # to not log a warning, the caller doesn't have access to the
                # local task.
                future.exception()
            raise
        finally:
            future.remove_done_callback(_run_until_complete_cb)
        if not future.done():
            raise RuntimeError('Event loop stopped before Future completed.')

        return future.result()

    def stop(self):
        """Stop running the event loop.

        Every callback already scheduled will still run.  This simply informs
        run_forever to stop looping after a complete iteration.
        """
        self._stopping = True

    def close(self):
        """Close the event loop.

        This clears the queues and shuts down the executor,
        but does not wait for the executor to finish.

        The event loop must not be running.
        """
        if self.is_running():
            raise RuntimeError("Cannot close a running event loop")
        if self._closed:
            return
        if self._debug:
            logger.debug("Close %r", self)
        self._closed = True
        self._ready.clear()
        self._scheduled.clear()
        self._executor_shutdown_called = True
        executor = self._default_executor
        if executor is not None:
            self._default_executor = None
            executor.shutdown(wait=False)

    def is_closed(self):
        """Returns True if the event loop was closed."""
        return self._closed

    def __del__(self, _warn=warnings.warn):
        if not self.is_closed():
            _warn(f"unclosed event loop {self!r}", ResourceWarning, source=self)
            if not self.is_running():
                self.close()

    def is_running(self):
        """Returns True if the event loop is running."""
        return (self._thread_id is not None)

    def time(self):
        """Return the time according to the event loop's clock.

        This is a float expressed in seconds since an epoch, but the
        epoch, precision, accuracy and drift are unspecified and may
        differ per event loop.
        """
        return time.monotonic()

    def call_later(self, delay, callback, *args, context=None):
        """Arrange for a callback to be called at a given time.

        Return a Handle: an opaque object with a cancel() method that
        can be used to cancel the call.

        The delay can be an int or float, expressed in seconds.  It is
        always relative to the current time.

        Each callback will be called exactly once.  If two callbacks
        are scheduled for exactly the same time, it is undefined which
        will be called first.

        Any positional arguments after the callback will be passed to
        the callback when it is called.
        """
        if delay is None:
            raise TypeError('delay must not be None')
        timer = self.call_at(self.time() + delay, callback, *args,
                             context=context)
        if timer._source_traceback:
            del timer._source_traceback[-1]
        return timer

    def call_at(self, when, callback, *args, context=None):
        """Like call_later(), but uses an absolute time.

        Absolute time corresponds to the event loop's time() method.
        """
        if when is None:
            raise TypeError("when cannot be None")
        self._check_closed()
        if self._debug:
            self._check_thread()
            self._check_callback(callback, 'call_at')
        timer = events.TimerHandle(when, callback, args, self, context)
        if timer._source_traceback:
            del timer._source_traceback[-1]
        heapq.heappush(self._scheduled, timer)
        timer._scheduled = True
        return timer

    def call_soon(self, callback, *args, context=None):
        """Arrange for a callback to be called as soon as possible.

        This operates as a FIFO queue: callbacks are called in the
        order in which they are registered.  Each callback will be
        called exactly once.

        Any positional arguments after the callback will be passed to
        the callback when it is called.
        """
        self._check_closed()
        if self._debug:
            self._check_thread()
            self._check_callback(callback, 'call_soon')
        handle = self._call_soon(callback, args, context)
        if handle._source_traceback:
            del handle._source_traceback[-1]
        return handle

    def _check_callback(self, callback, method):
        if (coroutines.iscoroutine(callback) or
                coroutines.iscoroutinefunction(callback)):
            raise TypeError(
                f"coroutines cannot be used with {method}()")
        if not callable(callback):
            raise TypeError(
                f'a callable object was expected by {method}(), '
                f'got {callback!r}')

    def _call_soon(self, callback, args, context):
        handle = events.Handle(callback, args, self, context)
        if handle._source_traceback:
            del handle._source_traceback[-1]
        self._ready.append(handle)
        return handle

    def _check_thread(self):
        """Check that the current thread is the thread running the event loop.

        Non-thread-safe methods of this class make this assumption and will
        likely behave incorrectly when the assumption is violated.

        Should only be called when (self._debug == True).  The caller is
        responsible for checking this condition for performance reasons.
        """
        if self._thread_id is None:
            return
        thread_id = threading.get_ident()
        if thread_id != self._thread_id:
            raise RuntimeError(
                "Non-thread-safe operation invoked on an event loop other "
                "than the current one")

    def call_soon_threadsafe(self, callback, *args, context=None):
        """Like call_soon(), but thread-safe."""
        self._check_closed()
        if self._debug:
            self._check_callback(callback, 'call_soon_threadsafe')
        handle = self._call_soon(callback, args, context)
        if handle._source_traceback:
            del handle._source_traceback[-1]
        self._write_to_self()
        return handle

    def run_in_executor(self, executor, func, *args):
        self._check_closed()
        if self._debug:
            self._check_callback(func, 'run_in_executor')
        if executor is None:
            executor = self._default_executor
            # Only check when the default executor is being used
            self._check_default_executor()
            if executor is None:
                executor = concurrent.futures.ThreadPoolExecutor(
                    thread_name_prefix='asyncio'
                )
                self._default_executor = executor
        return futures.wrap_future(
            executor.submit(func, *args), loop=self)

    def set_default_executor(self, executor):
        if not isinstance(executor, concurrent.futures.ThreadPoolExecutor):
            raise TypeError('executor must be ThreadPoolExecutor instance')
        self._default_executor = executor

    def _getaddrinfo_debug(self, host, port, family, type, proto, flags):
        msg = [f"{host}:{port!r}"]
        if family:
            msg.append(f'family={family!r}')
        if type:
            msg.append(f'type={type!r}')
        if proto:
            msg.append(f'proto={proto!r}')
        if flags:
            msg.append(f'flags={flags!r}')
        msg = ', '.join(msg)
        logger.debug('Get address info %s', msg)

        t0 = self.time()
        addrinfo = socket.getaddrinfo(host, port, family, type, proto, flags)
        dt = self.time() - t0

        msg = f'Getting address info {msg} took {dt * 1e3:.3f}ms: {addrinfo!r}'
        if dt >= self.slow_callback_duration:
            logger.info(msg)
        else:
            logger.debug(msg)
        return addrinfo

    async def getaddrinfo(self, host, port, *,
                          family=0, type=0, proto=0, flags=0):
        if self._debug:
            getaddr_func = self._getaddrinfo_debug
        else:
            getaddr_func = socket.getaddrinfo

        return await self.run_in_executor(
            None, getaddr_func, host, port, family, type, proto, flags)

    async def getnameinfo(self, sockaddr, flags=0):
        return await self.run_in_executor(
            None, socket.getnameinfo, sockaddr, flags)

    async def sock_sendfile(self, sock, file, offset=0, count=None,
                            *, fallback=True):
        if self._debug and sock.gettimeout() != 0:
            raise ValueError("the socket must be non-blocking")
        _check_ssl_socket(sock)
        self._check_sendfile_params(sock, file, offset, count)
        try:
            return await self._sock_sendfile_native(sock, file,
                                                    offset, count)
        except exceptions.SendfileNotAvailableError as exc:
            if not fallback:
                raise
        return await self._sock_sendfile_fallback(sock, file,
                                                  offset, count)

    async def _sock_sendfile_native(self, sock, file, offset, count):
        # NB: sendfile syscall is not supported for SSL sockets and
        # non-mmap files even if sendfile is supported by OS
        raise exceptions.SendfileNotAvailableError(
            f"syscall sendfile is not available for socket {sock!r} "
            f"and file {file!r} combination")

    async def _sock_sendfile_fallback(self, sock, file, offset, count):
        if offset:
            file.seek(offset)
        blocksize = (
            min(count, constants.SENDFILE_FALLBACK_READBUFFER_SIZE)
            if count else constants.SENDFILE_FALLBACK_READBUFFER_SIZE
        )
        buf = bytearray(blocksize)
        total_sent = 0
        try:
            while True:
                if count:
                    blocksize = min(count - total_sent, blocksize)
                    if blocksize <= 0:
                        break
                view = memoryview(buf)[:blocksize]
                read = await self.run_in_executor(None, file.readinto, view)
                if not read:
                    break  # EOF
                await self.sock_sendall(sock, view[:read])
                total_sent += read
            return total_sent
        finally:
            if total_sent > 0 and hasattr(file, 'seek'):
                file.seek(offset + total_sent)

    def _check_sendfile_params(self, sock, file, offset, count):
        if 'b' not in getattr(file, 'mode', 'b'):
            raise ValueError("file should be opened in binary mode")
        if not sock.type == socket.SOCK_STREAM:
            raise ValueError("only SOCK_STREAM type sockets are supported")
        if count is not None:
            if not isinstance(count, int):
                raise TypeError(
                    "count must be a positive integer (got {!r})".format(count))
            if count <= 0:
                raise ValueError(
                    "count must be a positive integer (got {!r})".format(count))
        if not isinstance(offset, int):
            raise TypeError(
                "offset must be a non-negative integer (got {!r})".format(
                    offset))
        if offset < 0:
            raise ValueError(
                "offset must be a non-negative integer (got {!r})".format(
                    offset))

    async def _connect_sock(self, exceptions, addr_info, local_addr_infos=None):
        """Create, bind and connect one socket."""
        my_exceptions = []
        exceptions.append(my_exceptions)
        family, type_, proto, _, address = addr_info
        sock = None
        try:
            sock = socket.socket(family=family, type=type_, proto=proto)
            sock.setblocking(False)
            if local_addr_infos is not None:
                for lfamily, _, _, _, laddr in local_addr_infos:
                    # skip local addresses of different family
                    if lfamily != family:
                        continue
                    try:
                        sock.bind(laddr)
                        break
                    except OSError as exc:
                        msg = (
                            f'error while attempting to bind on '
                            f'address {laddr!r}: {str(exc).lower()}'
                        )
                        exc = OSError(exc.errno, msg)
                        my_exceptions.append(exc)
                else:  # all bind attempts failed
                    if my_exceptions:
                        raise my_exceptions.pop()
                    else:
                        raise OSError(f"no matching local address with {family=} found")
            await self.sock_connect(sock, address)
            return sock
        except OSError as exc:
            my_exceptions.append(exc)
            if sock is not None:
                sock.close()
            raise
        except:
            if sock is not None:
                sock.close()
            raise
        finally:
            exceptions = my_exceptions = None

    async def create_connection(
            self, protocol_factory, host=None, port=None,
            *, ssl=None, family=0,
            proto=0, flags=0, sock=None,
            local_addr=None, server_hostname=None,
            ssl_handshake_timeout=None,
            ssl_shutdown_timeout=None,
            happy_eyeballs_delay=None, interleave=None,
            all_errors=False):
        """Connect to a TCP server.

        Create a streaming transport connection to a given internet host and
        port: socket family AF_INET or socket.AF_INET6 depending on host (or
        family if specified), socket type SOCK_STREAM. protocol_factory must be
        a callable returning a protocol instance.

        This method is a coroutine which will try to establish the connection
        in the background.  When successful, the coroutine returns a
        (transport, protocol) pair.
        """
        if server_hostname is not None and not ssl:
            raise ValueError('server_hostname is only meaningful with ssl')

        if server_hostname is None and ssl:
            # Use host as default for server_hostname.  It is an error
            # if host is empty or not set, e.g. when an
            # already-connected socket was passed or when only a port
            # is given.  To avoid this error, you can pass
            # server_hostname='' -- this will bypass the hostname
            # check.  (This also means that if host is a numeric
            # IP/IPv6 address, we will attempt to verify that exact
            # address; this will probably fail, but it is possible to
            # create a certificate for a specific IP address, so we
            # don't judge it here.)
            if not host:
                raise ValueError('You must set server_hostname '
                                 'when using ssl without a host')
            server_hostname = host

        if ssl_handshake_timeout is not None and not ssl:
            raise ValueError(
                'ssl_handshake_timeout is only meaningful with ssl')

        if ssl_shutdown_timeout is not None and not ssl:
            raise ValueError(
                'ssl_shutdown_timeout is only meaningful with ssl')

        if sock is not None:
            _check_ssl_socket(sock)

        if happy_eyeballs_delay is not None and interleave is None:
            # If using happy eyeballs, default to interleave addresses by family
            interleave = 1

        if host is not None or port is not None:
            if sock is not None:
                raise ValueError(
                    'host/port and sock can not be specified at the same time')

            infos = await self._ensure_resolved(
                (host, port), family=family,
                type=socket.SOCK_STREAM, proto=proto, flags=flags, loop=self)
            if not infos:
                raise OSError('getaddrinfo() returned empty list')

            if local_addr is not None:
                laddr_infos = await self._ensure_resolved(
                    local_addr, family=family,
                    type=socket.SOCK_STREAM, proto=proto,
                    flags=flags, loop=self)
                if not laddr_infos:
                    raise OSError('getaddrinfo() returned empty list')
            else:
                laddr_infos = None

            if interleave:
                infos = _interleave_addrinfos(infos, interleave)

            exceptions = []
            if happy_eyeballs_delay is None:
                # not using happy eyeballs
                for addrinfo in infos:
                    try:
                        sock = await self._connect_sock(
                            exceptions, addrinfo, laddr_infos)
                        break
                    except OSError:
                        continue
            else:  # using happy eyeballs
                sock = (await staggered.staggered_race(
                    (
                        # can't use functools.partial as it keeps a reference
                        # to exceptions
                        lambda addrinfo=addrinfo: self._connect_sock(
                            exceptions, addrinfo, laddr_infos
                        )
                        for addrinfo in infos
                    ),
                    happy_eyeballs_delay,
                    loop=self,
                ))[0]  # can't use sock, _, _ as it keeks a reference to exceptions

            if sock is None:
                exceptions = [exc for sub in exceptions for exc in sub]
                try:
                    if all_errors:
                        raise ExceptionGroup("create_connection failed", exceptions)
                    if len(exceptions) == 1:
                        raise exceptions[0]
                    else:
                        # If they all have the same str(), raise one.
                        model = str(exceptions[0])
                        if all(str(exc) == model for exc in exceptions):
                            raise exceptions[0]
                        # Raise a combined exception so the user can see all
                        # the various error messages.
                        raise OSError('Multiple exceptions: {}'.format(
                            ', '.join(str(exc) for exc in exceptions)))
                finally:
                    exceptions = None

        else:
            if sock is None:
                raise ValueError(
                    'host and port was not specified and no sock specified')
            if sock.type != socket.SOCK_STREAM:
                # We allow AF_INET, AF_INET6, AF_UNIX as long as they
                # are SOCK_STREAM.
                # We support passing AF_UNIX sockets even though we have
                # a dedicated API for that: create_unix_connection.
                # Disallowing AF_UNIX in this method, breaks backwards
                # compatibility.
                raise ValueError(
                    f'A Stream Socket was expected, got {sock!r}')

        transport, protocol = await self._create_connection_transport(
            sock, protocol_factory, ssl, server_hostname,
            ssl_handshake_timeout=ssl_handshake_timeout,
            ssl_shutdown_timeout=ssl_shutdown_timeout)
        if self._debug:
            # Get the socket from the transport because SSL transport closes
            # the old socket and creates a new SSL socket
            sock = transport.get_extra_info('socket')
            logger.debug("%r connected to %s:%r: (%r, %r)",
                         sock, host, port, transport, protocol)
        return transport, protocol

    async def _create_connection_transport(
            self, sock, protocol_factory, ssl,
            server_hostname, server_side=False,
            ssl_handshake_timeout=None,
            ssl_shutdown_timeout=None):

        sock.setblocking(False)

        protocol = protocol_factory()
        waiter = self.create_future()
        if ssl:
            sslcontext = None if isinstance(ssl, bool) else ssl
            transport = self._make_ssl_transport(
                sock, protocol, sslcontext, waiter,
                server_side=server_side, server_hostname=server_hostname,
                ssl_handshake_timeout=ssl_handshake_timeout,
                ssl_shutdown_timeout=ssl_shutdown_timeout)
        else:
            transport = self._make_socket_transport(sock, protocol, waiter)

        try:
            await waiter
        except:
            transport.close()
            raise

        return transport, protocol

    async def sendfile(self, transport, file, offset=0, count=None,
                       *, fallback=True):
        """Send a file to transport.

        Return the total number of bytes which were sent.

        The method uses high-performance os.sendfile if available.

        file must be a regular file object opened in binary mode.

        offset tells from where to start reading the file. If specified,
        count is the total number of bytes to transmit as opposed to
        sending the file until EOF is reached. File position is updated on
        return or also in case of error in which case file.tell()
        can be used to figure out the number of bytes
        which were sent.

        fallback set to True makes asyncio to manually read and send
        the file when the platform does not support the sendfile syscall
        (e.g. Windows or SSL socket on Unix).

        Raise SendfileNotAvailableError if the system does not support
        sendfile syscall and fallback is False.
        """
        if transport.is_closing():
            raise RuntimeError("Transport is closing")
        mode = getattr(transport, '_sendfile_compatible',
                       constants._SendfileMode.UNSUPPORTED)
        if mode is constants._SendfileMode.UNSUPPORTED:
            raise RuntimeError(
                f"sendfile is not supported for transport {transport!r}")
        if mode is constants._SendfileMode.TRY_NATIVE:
            try:
                return await self._sendfile_native(transport, file,
                                                   offset, count)
            except exceptions.SendfileNotAvailableError as exc:
                if not fallback:
                    raise

        if not fallback:
            raise RuntimeError(
                f"fallback is disabled and native sendfile is not "
                f"supported for transport {transport!r}")

        return await self._sendfile_fallback(transport, file,
                                             offset, count)

    async def _sendfile_native(self, transp, file, offset, count):
        raise exceptions.SendfileNotAvailableError(
            "sendfile syscall is not supported")

    async def _sendfile_fallback(self, transp, file, offset, count):
        if offset:
            file.seek(offset)
        blocksize = min(count, 16384) if count else 16384
        buf = bytearray(blocksize)
        total_sent = 0
        proto = _SendfileFallbackProtocol(transp)
        try:
            while True:
                if count:
                    blocksize = min(count - total_sent, blocksize)
                    if blocksize <= 0:
                        return total_sent
                view = memoryview(buf)[:blocksize]
                read = await self.run_in_executor(None, file.readinto, view)
                if not read:
                    return total_sent  # EOF
                await proto.drain()
                transp.write(view[:read])
                total_sent += read
        finally:
            if total_sent > 0 and hasattr(file, 'seek'):
                file.seek(offset + total_sent)
            await proto.restore()

    async def start_tls(self, transport, protocol, sslcontext, *,
                        server_side=False,
                        server_hostname=None,
                        ssl_handshake_timeout=None,
                        ssl_shutdown_timeout=None):
        """Upgrade transport to TLS.

        Return a new transport that *protocol* should start using
        immediately.
        """
        if ssl is None:
            raise RuntimeError('Python ssl module is not available')

        if not isinstance(sslcontext, ssl.SSLContext):
            raise TypeError(
                f'sslcontext is expected to be an instance of ssl.SSLContext, '
                f'got {sslcontext!r}')

        if not getattr(transport, '_start_tls_compatible', False):
            raise TypeError(
                f'transport {transport!r} is not supported by start_tls()')

        waiter = self.create_future()
        ssl_protocol = sslproto.SSLProtocol(
            self, protocol, sslcontext, waiter,
            server_side, server_hostname,
            ssl_handshake_timeout=ssl_handshake_timeout,
            ssl_shutdown_timeout=ssl_shutdown_timeout,
            call_connection_made=False)

        # Pause early so that "ssl_protocol.data_received()" doesn't
        # have a chance to get called before "ssl_protocol.connection_made()".
        transport.pause_reading()

        transport.set_protocol(ssl_protocol)
        conmade_cb = self.call_soon(ssl_protocol.connection_made, transport)
        resume_cb = self.call_soon(transport.resume_reading)

        try:
            await waiter
        except BaseException:
            transport.close()
            conmade_cb.cancel()
            resume_cb.cancel()
            raise

        return ssl_protocol._app_transport

    async def create_datagram_endpoint(self, protocol_factory,
                                       local_addr=None, remote_addr=None, *,
                                       family=0, proto=0, flags=0,
                                       reuse_port=None,
                                       allow_broadcast=None, sock=None):
        """Create datagram connection."""
        if sock is not None:
            if sock.type == socket.SOCK_STREAM:
                raise ValueError(
                    f'A datagram socket was expected, got {sock!r}')
            if (local_addr or remote_addr or
                    family or proto or flags or
                    reuse_port or allow_broadcast):
                # show the problematic kwargs in exception msg
                opts = dict(local_addr=local_addr, remote_addr=remote_addr,
                            family=family, proto=proto, flags=flags,
                            reuse_port=reuse_port,
                            allow_broadcast=allow_broadcast)
                problems = ', '.join(f'{k}={v}' for k, v in opts.items() if v)
                raise ValueError(
                    f'socket modifier keyword arguments can not be used '
                    f'when sock is specified. ({problems})')
            sock.setblocking(False)
            r_addr = None
        else:
            if not (local_addr or remote_addr):
                if family == 0:
                    raise ValueError('unexpected address family')
                addr_pairs_info = (((family, proto), (None, None)),)
            elif hasattr(socket, 'AF_UNIX') and family == socket.AF_UNIX:
                for addr in (local_addr, remote_addr):
                    if addr is not None and not isinstance(addr, str):
                        raise TypeError('string is expected')

                if local_addr and local_addr[0] not in (0, '\x00'):
                    try:
                        if stat.S_ISSOCK(os.stat(local_addr).st_mode):
                            os.remove(local_addr)
                    except FileNotFoundError:
                        pass
                    except OSError as err:
                        # Directory may have permissions only to create socket.
                        logger.error('Unable to check or remove stale UNIX '
                                     'socket %r: %r',
                                     local_addr, err)

                addr_pairs_info = (((family, proto),
                                    (local_addr, remote_addr)), )
            else:
                # join address by (family, protocol)
                addr_infos = {}  # Using order preserving dict
                for idx, addr in ((0, local_addr), (1, remote_addr)):
                    if addr is not None:
                        if not (isinstance(addr, tuple) and len(addr) == 2):
                            raise TypeError('2-tuple is expected')

                        infos = await self._ensure_resolved(
                            addr, family=family, type=socket.SOCK_DGRAM,
                            proto=proto, flags=flags, loop=self)
                        if not infos:
                            raise OSError('getaddrinfo() returned empty list')

                        for fam, _, pro, _, address in infos:
                            key = (fam, pro)
                            if key not in addr_infos:
                                addr_infos[key] = [None, None]
                            addr_infos[key][idx] = address

                # each addr has to have info for each (family, proto) pair
                addr_pairs_info = [
                    (key, addr_pair) for key, addr_pair in addr_infos.items()
                    if not ((local_addr and addr_pair[0] is None) or
                            (remote_addr and addr_pair[1] is None))]

                if not addr_pairs_info:
                    raise ValueError('can not get address information')

            exceptions = []

            for ((family, proto),
                 (local_address, remote_address)) in addr_pairs_info:
                sock = None
                r_addr = None
                try:
                    sock = socket.socket(
                        family=family, type=socket.SOCK_DGRAM, proto=proto)
                    if reuse_port:
                        _set_reuseport(sock)
                    if allow_broadcast:
                        sock.setsockopt(
                            socket.SOL_SOCKET, socket.SO_BROADCAST, 1)
                    sock.setblocking(False)

                    if local_addr:
                        sock.bind(local_address)
                    if remote_addr:
                        if not allow_broadcast:
                            await self.sock_connect(sock, remote_address)
                        r_addr = remote_address
                except OSError as exc:
                    if sock is not None:
                        sock.close()
                    exceptions.append(exc)
                except:
                    if sock is not None:
                        sock.close()
                    raise
                else:
                    break
            else:
                raise exceptions[0]

        protocol = protocol_factory()
        waiter = self.create_future()
        transport = self._make_datagram_transport(
            sock, protocol, r_addr, waiter)
        if self._debug:
            if local_addr:
                logger.info("Datagram endpoint local_addr=%r remote_addr=%r "
                            "created: (%r, %r)",
                            local_addr, remote_addr, transport, protocol)
            else:
                logger.debug("Datagram endpoint remote_addr=%r created: "
                             "(%r, %r)",
                             remote_addr, transport, protocol)

        try:
            await waiter
        except:
            transport.close()
            raise

        return transport, protocol

    async def _ensure_resolved(self, address, *,
                               family=0, type=socket.SOCK_STREAM,
                               proto=0, flags=0, loop):
        host, port = address[:2]
        info = _ipaddr_info(host, port, family, type, proto, *address[2:])
        if info is not None:
            # "host" is already a resolved IP.
            return [info]
        else:
            return await loop.getaddrinfo(host, port, family=family, type=type,
                                          proto=proto, flags=flags)

    async def _create_server_getaddrinfo(self, host, port, family, flags):
        infos = await self._ensure_resolved((host, port), family=family,
                                            type=socket.SOCK_STREAM,
                                            flags=flags, loop=self)
        if not infos:
            raise OSError(f'getaddrinfo({host!r}) returned empty list')
        return infos

    async def create_server(
            self, protocol_factory, host=None, port=None,
            *,
            family=socket.AF_UNSPEC,
            flags=socket.AI_PASSIVE,
            sock=None,
            backlog=100,
            ssl=None,
            reuse_address=None,
            reuse_port=None,
            keep_alive=None,
            ssl_handshake_timeout=None,
            ssl_shutdown_timeout=None,
            start_serving=True):
        """Create a TCP server.

        The host parameter can be a string, in that case the TCP server is
        bound to host and port.

        The host parameter can also be a sequence of strings and in that case
        the TCP server is bound to all hosts of the sequence. If a host
        appears multiple times (possibly indirectly e.g. when hostnames
        resolve to the same IP address), the server is only bound once to that
        host.

        Return a Server object which can be used to stop the service.

        This method is a coroutine.
        """
        if isinstance(ssl, bool):
            raise TypeError('ssl argument must be an SSLContext or None')

        if ssl_handshake_timeout is not None and ssl is None:
            raise ValueError(
                'ssl_handshake_timeout is only meaningful with ssl')

        if ssl_shutdown_timeout is not None and ssl is None:
            raise ValueError(
                'ssl_shutdown_timeout is only meaningful with ssl')

        if sock is not None:
            _check_ssl_socket(sock)

        if host is not None or port is not None:
            if sock is not None:
                raise ValueError(
                    'host/port and sock can not be specified at the same time')

            if reuse_address is None:
                reuse_address = os.name == "posix" and sys.platform != "cygwin"
            sockets = []
            if host == '':
                hosts = [None]
            elif (isinstance(host, str) or
                  not isinstance(host, collections.abc.Iterable)):
                hosts = [host]
            else:
                hosts = host

            fs = [self._create_server_getaddrinfo(host, port, family=family,
                                                  flags=flags)
                  for host in hosts]
            infos = await tasks.gather(*fs)
            infos = set(itertools.chain.from_iterable(infos))

            completed = False
            try:
                for res in infos:
                    af, socktype, proto, canonname, sa = res
                    try:
                        sock = socket.socket(af, socktype, proto)
                    except socket.error:
                        # Assume it's a bad family/type/protocol combination.
                        if self._debug:
                            logger.warning('create_server() failed to create '
                                           'socket.socket(%r, %r, %r)',
                                           af, socktype, proto, exc_info=True)
                        continue
                    sockets.append(sock)
                    if reuse_address:
                        sock.setsockopt(
                            socket.SOL_SOCKET, socket.SO_REUSEADDR, True)
                    # Since Linux 6.12.9, SO_REUSEPORT is not allowed
                    # on other address families than AF_INET/AF_INET6.
                    if reuse_port and af in (socket.AF_INET, socket.AF_INET6):
                        _set_reuseport(sock)
                    if keep_alive:
                        sock.setsockopt(
                            socket.SOL_SOCKET, socket.SO_KEEPALIVE, True)
                    # Disable IPv4/IPv6 dual stack support (enabled by
                    # default on Linux) which makes a single socket
                    # listen on both address families.
                    if (_HAS_IPv6 and
                            af == socket.AF_INET6 and
                            hasattr(socket, 'IPPROTO_IPV6')):
                        sock.setsockopt(socket.IPPROTO_IPV6,
                                        socket.IPV6_V6ONLY,
                                        True)
                    try:
                        sock.bind(sa)
                    except OSError as err:
                        msg = ('error while attempting '
                               'to bind on address %r: %s'
                               % (sa, str(err).lower()))
                        if err.errno == errno.EADDRNOTAVAIL:
                            # Assume the family is not enabled (bpo-30945)
                            sockets.pop()
                            sock.close()
                            if self._debug:
                                logger.warning(msg)
                            continue
                        raise OSError(err.errno, msg) from None

                if not sockets:
                    raise OSError('could not bind on any address out of %r'
                                  % ([info[4] for info in infos],))

                completed = True
            finally:
                if not completed:
                    for sock in sockets:
                        sock.close()
        else:
            if sock is None:
                raise ValueError('Neither host/port nor sock were specified')
            if sock.type != socket.SOCK_STREAM:
                raise ValueError(f'A Stream Socket was expected, got {sock!r}')
            sockets = [sock]

        for sock in sockets:
            sock.setblocking(False)

        server = Server(self, sockets, protocol_factory,
                        ssl, backlog, ssl_handshake_timeout,
                        ssl_shutdown_timeout)
        if start_serving:
            server._start_serving()
            # Skip one loop iteration so that all 'loop.add_reader'
            # go through.
            await tasks.sleep(0)

        if self._debug:
            logger.info("%r is serving", server)
        return server

    async def connect_accepted_socket(
            self, protocol_factory, sock,
            *, ssl=None,
            ssl_handshake_timeout=None,
            ssl_shutdown_timeout=None):
        if sock.type != socket.SOCK_STREAM:
            raise ValueError(f'A Stream Socket was expected, got {sock!r}')

        if ssl_handshake_timeout is not None and not ssl:
            raise ValueError(
                'ssl_handshake_timeout is only meaningful with ssl')

        if ssl_shutdown_timeout is not None and not ssl:
            raise ValueError(
                'ssl_shutdown_timeout is only meaningful with ssl')

        if sock is not None:
            _check_ssl_socket(sock)

        transport, protocol = await self._create_connection_transport(
            sock, protocol_factory, ssl, '', server_side=True,
            ssl_handshake_timeout=ssl_handshake_timeout,
            ssl_shutdown_timeout=ssl_shutdown_timeout)
        if self._debug:
            # Get the socket from the transport because SSL transport closes
            # the old socket and creates a new SSL socket
            sock = transport.get_extra_info('socket')
            logger.debug("%r handled: (%r, %r)", sock, transport, protocol)
        return transport, protocol

    async def connect_read_pipe(self, protocol_factory, pipe):
        protocol = protocol_factory()
        waiter = self.create_future()
        transport = self._make_read_pipe_transport(pipe, protocol, waiter)

        try:
            await waiter
        except:
            transport.close()
            raise

        if self._debug:
            logger.debug('Read pipe %r connected: (%r, %r)',
                         pipe.fileno(), transport, protocol)
        return transport, protocol

    async def connect_write_pipe(self, protocol_factory, pipe):
        protocol = protocol_factory()
        waiter = self.create_future()
        transport = self._make_write_pipe_transport(pipe, protocol, waiter)

        try:
            await waiter
        except:
            transport.close()
            raise

        if self._debug:
            logger.debug('Write pipe %r connected: (%r, %r)',
                         pipe.fileno(), transport, protocol)
        return transport, protocol

    def _log_subprocess(self, msg, stdin, stdout, stderr):
        info = [msg]
        if stdin is not None:
            info.append(f'stdin={_format_pipe(stdin)}')
        if stdout is not None and stderr == subprocess.STDOUT:
            info.append(f'stdout=stderr={_format_pipe(stdout)}')
        else:
            if stdout is not None:
                info.append(f'stdout={_format_pipe(stdout)}')
            if stderr is not None:
                info.append(f'stderr={_format_pipe(stderr)}')
        logger.debug(' '.join(info))

    async def subprocess_shell(self, protocol_factory, cmd, *,
                               stdin=subprocess.PIPE,
                               stdout=subprocess.PIPE,
                               stderr=subprocess.PIPE,
                               universal_newlines=False,
                               shell=True, bufsize=0,
                               encoding=None, errors=None, text=None,
                               **kwargs):
        if not isinstance(cmd, (bytes, str)):
            raise ValueError("cmd must be a string")
        if universal_newlines:
            raise ValueError("universal_newlines must be False")
        if not shell:
            raise ValueError("shell must be True")
        if bufsize != 0:
            raise ValueError("bufsize must be 0")
        if text:
            raise ValueError("text must be False")
        if encoding is not None:
            raise ValueError("encoding must be None")
        if errors is not None:
            raise ValueError("errors must be None")

        protocol = protocol_factory()
        debug_log = None
        if self._debug:
            # don't log parameters: they may contain sensitive information
            # (password) and may be too long
            debug_log = 'run shell command %r' % cmd
            self._log_subprocess(debug_log, stdin, stdout, stderr)
        transport = await self._make_subprocess_transport(
            protocol, cmd, True, stdin, stdout, stderr, bufsize, **kwargs)
        if self._debug and debug_log is not None:
            logger.info('%s: %r', debug_log, transport)
        return transport, protocol

    async def subprocess_exec(self, protocol_factory, program, *args,
                              stdin=subprocess.PIPE, stdout=subprocess.PIPE,
                              stderr=subprocess.PIPE, universal_newlines=False,
                              shell=False, bufsize=0,
                              encoding=None, errors=None, text=None,
                              **kwargs):
        if universal_newlines:
            raise ValueError("universal_newlines must be False")
        if shell:
            raise ValueError("shell must be False")
        if bufsize != 0:
            raise ValueError("bufsize must be 0")
        if text:
            raise ValueError("text must be False")
        if encoding is not None:
            raise ValueError("encoding must be None")
        if errors is not None:
            raise ValueError("errors must be None")

        popen_args = (program,) + args
        protocol = protocol_factory()
        debug_log = None
        if self._debug:
            # don't log parameters: they may contain sensitive information
            # (password) and may be too long
            debug_log = f'execute program {program!r}'
            self._log_subprocess(debug_log, stdin, stdout, stderr)
        transport = await self._make_subprocess_transport(
            protocol, popen_args, False, stdin, stdout, stderr,
            bufsize, **kwargs)
        if self._debug and debug_log is not None:
            logger.info('%s: %r', debug_log, transport)
        return transport, protocol

    def get_exception_handler(self):
        """Return an exception handler, or None if the default one is in use.
        """
        return self._exception_handler

    def set_exception_handler(self, handler):
        """Set handler as the new event loop exception handler.

        If handler is None, the default exception handler will
        be set.

        If handler is a callable object, it should have a
        signature matching '(loop, context)', where 'loop'
        will be a reference to the active event loop, 'context'
        will be a dict object (see `call_exception_handler()`
        documentation for details about context).
        """
        if handler is not None and not callable(handler):
            raise TypeError(f'A callable object or None is expected, '
                            f'got {handler!r}')
        self._exception_handler = handler

    def default_exception_handler(self, context):
        """Default exception handler.

        This is called when an exception occurs and no exception
        handler is set, and can be called by a custom exception
        handler that wants to defer to the default behavior.

        This default handler logs the error message and other
        context-dependent information.  In debug mode, a truncated
        stack trace is also appended showing where the given object
        (e.g. a handle or future or task) was created, if any.

        The context parameter has the same meaning as in
        `call_exception_handler()`.
        """
        message = context.get('message')
        if not message:
            message = 'Unhandled exception in event loop'

        exception = context.get('exception')
        if exception is not None:
            exc_info = (type(exception), exception, exception.__traceback__)
        else:
            exc_info = False

        if ('source_traceback' not in context and
                self._current_handle is not None and
                self._current_handle._source_traceback):
            context['handle_traceback'] = \
                self._current_handle._source_traceback

        log_lines = [message]
        for key in sorted(context):
            if key in {'message', 'exception'}:
                continue
            value = context[key]
            if key == 'source_traceback':
                tb = ''.join(traceback.format_list(value))
                value = 'Object created at (most recent call last):\n'
                value += tb.rstrip()
            elif key == 'handle_traceback':
                tb = ''.join(traceback.format_list(value))
                value = 'Handle created at (most recent call last):\n'
                value += tb.rstrip()
            else:
                value = repr(value)
            log_lines.append(f'{key}: {value}')

        logger.error('\n'.join(log_lines), exc_info=exc_info)

    def call_exception_handler(self, context):
        """Call the current event loop's exception handler.

        The context argument is a dict containing the following keys:

        - 'message': Error message;
        - 'exception' (optional): Exception object;
        - 'future' (optional): Future instance;
        - 'task' (optional): Task instance;
        - 'handle' (optional): Handle instance;
        - 'protocol' (optional): Protocol instance;
        - 'transport' (optional): Transport instance;
        - 'socket' (optional): Socket instance;
        - 'asyncgen' (optional): Asynchronous generator that caused
                                 the exception.

        New keys maybe introduced in the future.

        Note: do not overload this method in an event loop subclass.
        For custom exception handling, use the
        `set_exception_handler()` method.
        """
        if self._exception_handler is None:
            try:
                self.default_exception_handler(context)
            except (SystemExit, KeyboardInterrupt):
                raise
            except BaseException:
                # Second protection layer for unexpected errors
                # in the default implementation, as well as for subclassed
                # event loops with overloaded "default_exception_handler".
                logger.error('Exception in default exception handler',
                             exc_info=True)
        else:
            try:
                ctx = None
                thing = context.get("task")
                if thing is None:
                    # Even though Futures don't have a context,
                    # Task is a subclass of Future,
                    # and sometimes the 'future' key holds a Task.
                    thing = context.get("future")
                if thing is None:
                    # Handles also have a context.
                    thing = context.get("handle")
                if thing is not None and hasattr(thing, "get_context"):
                    ctx = thing.get_context()
                if ctx is not None and hasattr(ctx, "run"):
                    ctx.run(self._exception_handler, self, context)
                else:
                    self._exception_handler(self, context)
            except (SystemExit, KeyboardInterrupt):
                raise
            except BaseException as exc:
                # Exception in the user set custom exception handler.
                try:
                    # Let's try default handler.
                    self.default_exception_handler({
                        'message': 'Unhandled error in exception handler',
                        'exception': exc,
                        'context': context,
                    })
                except (SystemExit, KeyboardInterrupt):
                    raise
                except BaseException:
                    # Guard 'default_exception_handler' in case it is
                    # overloaded.
                    logger.error('Exception in default exception handler '
                                 'while handling an unexpected error '
                                 'in custom exception handler',
                                 exc_info=True)

    def _add_callback(self, handle):
        """Add a Handle to _ready."""
        if not handle._cancelled:
            self._ready.append(handle)

    def _add_callback_signalsafe(self, handle):
        """Like _add_callback() but called from a signal handler."""
        self._add_callback(handle)
        self._write_to_self()

    def _timer_handle_cancelled(self, handle):
        """Notification that a TimerHandle has been cancelled."""
        if handle._scheduled:
            self._timer_cancelled_count += 1

    def _run_once(self):
        """Run one full iteration of the event loop.

        This calls all currently ready callbacks, polls for I/O,
        schedules the resulting callbacks, and finally schedules
        'call_later' callbacks.
        """

        sched_count = len(self._scheduled)
        if (sched_count > _MIN_SCHEDULED_TIMER_HANDLES and
            self._timer_cancelled_count / sched_count >
                _MIN_CANCELLED_TIMER_HANDLES_FRACTION):
            # Remove delayed calls that were cancelled if their number
            # is too high
            new_scheduled = []
            for handle in self._scheduled:
                if handle._cancelled:
                    handle._scheduled = False
                else:
                    new_scheduled.append(handle)

            heapq.heapify(new_scheduled)
            self._scheduled = new_scheduled
            self._timer_cancelled_count = 0
        else:
            # Remove delayed calls that were cancelled from head of queue.
            while self._scheduled and self._scheduled[0]._cancelled:
                self._timer_cancelled_count -= 1
                handle = heapq.heappop(self._scheduled)
                handle._scheduled = False

        timeout = None
        if self._ready or self._stopping:
            timeout = 0
        elif self._scheduled:
            # Compute the desired timeout.
            timeout = self._scheduled[0]._when - self.time()
            if timeout > MAXIMUM_SELECT_TIMEOUT:
                timeout = MAXIMUM_SELECT_TIMEOUT
            elif timeout < 0:
                timeout = 0

        event_list = self._selector.select(timeout)
        self._process_events(event_list)
        # Needed to break cycles when an exception occurs.
        event_list = None

        # Handle 'later' callbacks that are ready.
        end_time = self.time() + self._clock_resolution
        while self._scheduled:
            handle = self._scheduled[0]
            if handle._when >= end_time:
                break
            handle = heapq.heappop(self._scheduled)
            handle._scheduled = False
            self._ready.append(handle)

        # This is the only place where callbacks are actually *called*.
        # All other places just add them to ready.
        # Note: We run all currently scheduled callbacks, but not any
        # callbacks scheduled by callbacks run this time around --
        # they will be run the next time (after another I/O poll).
        # Use an idiom that is thread-safe without using locks.
        ntodo = len(self._ready)
        for i in range(ntodo):
            handle = self._ready.popleft()
            if handle._cancelled:
                continue
            if self._debug:
                try:
                    self._current_handle = handle
                    t0 = self.time()
                    handle._run()
                    dt = self.time() - t0
                    if dt >= self.slow_callback_duration:
                        logger.warning('Executing %s took %.3f seconds',
                                       _format_handle(handle), dt)
                finally:
                    self._current_handle = None
            else:
                handle._run()
        handle = None  # Needed to break cycles when an exception occurs.

    def _set_coroutine_origin_tracking(self, enabled):
        if bool(enabled) == bool(self._coroutine_origin_tracking_enabled):
            return

        if enabled:
            self._coroutine_origin_tracking_saved_depth = (
                sys.get_coroutine_origin_tracking_depth())
            sys.set_coroutine_origin_tracking_depth(
                constants.DEBUG_STACK_DEPTH)
        else:
            sys.set_coroutine_origin_tracking_depth(
                self._coroutine_origin_tracking_saved_depth)

        self._coroutine_origin_tracking_enabled = enabled

    def get_debug(self):
        return self._debug

    def set_debug(self, enabled):
        self._debug = enabled

        if self.is_running():
            self.call_soon_threadsafe(self._set_coroutine_origin_tracking, enabled)
```
