## Supplementary software v0.2.1 for "Virtual control arms for paediatric myopia trials: external validation of axial-elongation models": base_futures.py

```
__all__ = ()

import reprlib

from . import format_helpers

# States for Future.
_PENDING = 'PENDING'
_CANCELLED = 'CANCELLED'
_FINISHED = 'FINISHED'


def isfuture(obj):
    """Check for a Future.

    This returns True when obj is a Future instance or is advertising
    itself as duck-type compatible by setting _asyncio_future_blocking.
    See comment in Future for more details.
    """
    return (hasattr(obj.__class__, '_asyncio_future_blocking') and
            obj._asyncio_future_blocking is not None)


def _format_callbacks(cb):
    """helper function for Future.__repr__"""
    size = len(cb)
    if not size:
        cb = ''

    def format_cb(callback):
        return format_helpers._format_callback_source(callback, ())

    if size == 1:
        cb = format_cb(cb[0][0])
    elif size == 2:
        cb = '{}, {}'.format(format_cb(cb[0][0]), format_cb(cb[1][0]))
    elif size > 2:
        cb = '{}, <{} more>, {}'.format(format_cb(cb[0][0]),
                                        size - 2,
                                        format_cb(cb[-1][0]))
    return f'cb=[{cb}]'


def _future_repr_info(future):
    # (Future) -> str
    """helper function for Future.__repr__"""
    info = [future._state.lower()]
    if future._state == _FINISHED:
        if future._exception is not None:
            info.append(f'exception={future._exception!r}')
        else:
            # use reprlib to limit the length of the output, especially
            # for very long strings
            result = reprlib.repr(future._result)
            info.append(f'result={result}')
    if future._callbacks:
        info.append(_format_callbacks(future._callbacks))
    if future._source_traceback:
        frame = future._source_traceback[-1]
        info.append(f'created at {frame[0]}:{frame[1]}')
    return info


@reprlib.recursive_repr()
def _future_repr(future):
    info = ' '.join(_future_repr_info(future))
    return f'<{future.__class__.__name__} {info}>'
```
