## Supplementary software v0.2.1 for "Virtual control arms for paediatric myopia trials: external validation of axial-elongation models": base_subprocess.py

```
import collections
import subprocess
import warnings
import os
import signal
import sys

from . import protocols
from . import transports
from .log import logger


class BaseSubprocessTransport(transports.SubprocessTransport):

    def __init__(self, loop, protocol, args, shell,
                 stdin, stdout, stderr, bufsize,
                 waiter=None, extra=None, **kwargs):
        super().__init__(extra)
        self._closed = False
        self._protocol = protocol
        self._loop = loop
        self._proc = None
        self._pid = None
        self._returncode = None
        self._exit_waiters = []
        self._pending_calls = collections.deque()
        self._pipes = {}
        self._finished = False

        if stdin == subprocess.PIPE:
            self._pipes[0] = None
        if stdout == subprocess.PIPE:
            self._pipes[1] = None
        if stderr == subprocess.PIPE:
            self._pipes[2] = None

        # Create the child process: set the _proc attribute
        try:
            self._start(args=args, shell=shell, stdin=stdin, stdout=stdout,
                        stderr=stderr, bufsize=bufsize, **kwargs)
        except:
            self.close()
            raise

        self._pid = self._proc.pid
        self._extra['subprocess'] = self._proc

        if self._loop.get_debug():
            if isinstance(args, (bytes, str)):
                program = args
            else:
                program = args[0]
            logger.debug('process %r created: pid %s',
                         program, self._pid)

        self._loop.create_task(self._connect_pipes(waiter))

    def __repr__(self):
        info = [self.__class__.__name__]
        if self._closed:
            info.append('closed')
        if self._pid is not None:
            info.append(f'pid={self._pid}')
        if self._returncode is not None:
            info.append(f'returncode={self._returncode}')
        elif self._pid is not None:
            info.append('running')
        else:
            info.append('not started')

        stdin = self._pipes.get(0)
        if stdin is not None:
            info.append(f'stdin={stdin.pipe}')

        stdout = self._pipes.get(1)
        stderr = self._pipes.get(2)
        if stdout is not None and stderr is stdout:
            info.append(f'stdout=stderr={stdout.pipe}')
        else:
            if stdout is not None:
                info.append(f'stdout={stdout.pipe}')
            if stderr is not None:
                info.append(f'stderr={stderr.pipe}')

        return '<{}>'.format(' '.join(info))

    def _start(self, args, shell, stdin, stdout, stderr, bufsize, **kwargs):
        raise NotImplementedError

    def set_protocol(self, protocol):
        self._protocol = protocol

    def get_protocol(self):
        return self._protocol

    def is_closing(self):
        return self._closed

    def close(self):
        if self._closed:
            return
        self._closed = True

        for proto in self._pipes.values():
            if proto is None:
                continue
            proto.pipe.close()

        if (self._proc is not None and
                # has the child process finished?
                self._returncode is None and
                # the child process has finished, but the
                # transport hasn't been notified yet?
                self._proc.poll() is None):

            if self._loop.get_debug():
                logger.warning('Close running child process: kill %r', self)

            try:
                self._proc.kill()
            except (ProcessLookupError, PermissionError):
                # the process may have already exited or may be running setuid
                pass

            # Don't clear the _proc reference yet: _post_init() may still run

    def __del__(self, _warn=warnings.warn):
        if not self._closed:
            _warn(f"unclosed transport {self!r}", ResourceWarning, source=self)
            self.close()

    def get_pid(self):
        return self._pid

    def get_returncode(self):
        return self._returncode

    def get_pipe_transport(self, fd):
        if fd in self._pipes:
            return self._pipes[fd].pipe
        else:
            return None

    def _check_proc(self):
        if self._proc is None:
            raise ProcessLookupError()

    if sys.platform == 'win32':
        def send_signal(self, signal):
            self._check_proc()
            self._proc.send_signal(signal)

        def terminate(self):
            self._check_proc()
            self._proc.terminate()

        def kill(self):
            self._check_proc()
            self._proc.kill()
    else:
        def send_signal(self, signal):
            self._check_proc()
            try:
                os.kill(self._proc.pid, signal)
            except ProcessLookupError:
                pass

        def terminate(self):
            self.send_signal(signal.SIGTERM)

        def kill(self):
            self.send_signal(signal.SIGKILL)

    async def _connect_pipes(self, waiter):
        try:
            proc = self._proc
            loop = self._loop

            if proc.stdin is not None:
                _, pipe = await loop.connect_write_pipe(
                    lambda: WriteSubprocessPipeProto(self, 0),
                    proc.stdin)
                self._pipes[0] = pipe

            if proc.stdout is not None:
                _, pipe = await loop.connect_read_pipe(
                    lambda: ReadSubprocessPipeProto(self, 1),
                    proc.stdout)
                self._pipes[1] = pipe

            if proc.stderr is not None:
                _, pipe = await loop.connect_read_pipe(
                    lambda: ReadSubprocessPipeProto(self, 2),
                    proc.stderr)
                self._pipes[2] = pipe

            assert self._pending_calls is not None

            loop.call_soon(self._protocol.connection_made, self)
            for callback, data in self._pending_calls:
                loop.call_soon(callback, *data)
            self._pending_calls = None
        except (SystemExit, KeyboardInterrupt):
            raise
        except BaseException as exc:
            if waiter is not None and not waiter.cancelled():
                waiter.set_exception(exc)
        else:
            if waiter is not None and not waiter.cancelled():
                waiter.set_result(None)

    def _call(self, cb, *data):
        if self._pending_calls is not None:
            self._pending_calls.append((cb, data))
        else:
            self._loop.call_soon(cb, *data)

    def _pipe_connection_lost(self, fd, exc):
        self._call(self._protocol.pipe_connection_lost, fd, exc)
        self._try_finish()

    def _pipe_data_received(self, fd, data):
        self._call(self._protocol.pipe_data_received, fd, data)

    def _process_exited(self, returncode):
        assert returncode is not None, returncode
        assert self._returncode is None, self._returncode
        if self._loop.get_debug():
            logger.info('%r exited with return code %r', self, returncode)
        self._returncode = returncode
        if self._proc.returncode is None:
            # asyncio uses a child watcher: copy the status into the Popen
            # object. On Python 3.6, it is required to avoid a ResourceWarning.
            self._proc.returncode = returncode
        self._call(self._protocol.process_exited)

        self._try_finish()

    async def _wait(self):
        """Wait until the process exit and return the process return code.

        This method is a coroutine."""
        if self._returncode is not None:
            return self._returncode

        waiter = self._loop.create_future()
        self._exit_waiters.append(waiter)
        return await waiter

    def _try_finish(self):
        assert not self._finished
        if self._returncode is None:
            return
        if all(p is not None and p.disconnected
               for p in self._pipes.values()):
            self._finished = True
            self._call(self._call_connection_lost, None)

    def _call_connection_lost(self, exc):
        try:
            self._protocol.connection_lost(exc)
        finally:
            # wake up futures waiting for wait()
            for waiter in self._exit_waiters:
                if not waiter.cancelled():
                    waiter.set_result(self._returncode)
            self._exit_waiters = None
            self._loop = None
            self._proc = None
            self._protocol = None


class WriteSubprocessPipeProto(protocols.BaseProtocol):

    def __init__(self, proc, fd):
        self.proc = proc
        self.fd = fd
        self.pipe = None
        self.disconnected = False

    def connection_made(self, transport):
        self.pipe = transport

    def __repr__(self):
        return f'<{self.__class__.__name__} fd={self.fd} pipe={self.pipe!r}>'

    def connection_lost(self, exc):
        self.disconnected = True
        self.proc._pipe_connection_lost(self.fd, exc)
        self.proc = None

    def pause_writing(self):
        self.proc._protocol.pause_writing()

    def resume_writing(self):
        self.proc._protocol.resume_writing()


class ReadSubprocessPipeProto(WriteSubprocessPipeProto,
                              protocols.Protocol):

    def data_received(self, data):
        self.proc._pipe_data_received(self.fd, data)
```
