## Supplementary software v0.2.1 for "Virtual control arms for paediatric myopia trials: external validation of axial-elongation models": base_tasks.py

```
import linecache
import reprlib
import traceback

from . import base_futures
from . import coroutines


def _task_repr_info(task):
    info = base_futures._future_repr_info(task)

    if task.cancelling() and not task.done():
        # replace status
        info[0] = 'cancelling'

    info.insert(1, 'name=%r' % task.get_name())

    if task._fut_waiter is not None:
        info.insert(2, f'wait_for={task._fut_waiter!r}')

    if task._coro:
        coro = coroutines._format_coroutine(task._coro)
        info.insert(2, f'coro=<{coro}>')

    return info


@reprlib.recursive_repr()
def _task_repr(task):
    info = ' '.join(_task_repr_info(task))
    return f'<{task.__class__.__name__} {info}>'


def _task_get_stack(task, limit):
    frames = []
    if hasattr(task._coro, 'cr_frame'):
        # case 1: 'async def' coroutines
        f = task._coro.cr_frame
    elif hasattr(task._coro, 'gi_frame'):
        # case 2: legacy coroutines
        f = task._coro.gi_frame
    elif hasattr(task._coro, 'ag_frame'):
        # case 3: async generators
        f = task._coro.ag_frame
    else:
        # case 4: unknown objects
        f = None
    if f is not None:
        while f is not None:
            if limit is not None:
                if limit <= 0:
                    break
                limit -= 1
            frames.append(f)
            f = f.f_back
        frames.reverse()
    elif task._exception is not None:
        tb = task._exception.__traceback__
        while tb is not None:
            if limit is not None:
                if limit <= 0:
                    break
                limit -= 1
            frames.append(tb.tb_frame)
            tb = tb.tb_next
    return frames


def _task_print_stack(task, limit, file):
    extracted_list = []
    checked = set()
    for f in task.get_stack(limit=limit):
        lineno = f.f_lineno
        co = f.f_code
        filename = co.co_filename
        name = co.co_name
        if filename not in checked:
            checked.add(filename)
            linecache.checkcache(filename)
        line = linecache.getline(filename, lineno, f.f_globals)
        extracted_list.append((filename, lineno, name, line))

    exc = task._exception
    if not extracted_list:
        print(f'No stack for {task!r}', file=file)
    elif exc is not None:
        print(f'Traceback for {task!r} (most recent call last):', file=file)
    else:
        print(f'Stack for {task!r} (most recent call last):', file=file)

    traceback.print_list(extracted_list, file=file)
    if exc is not None:
        for line in traceback.format_exception_only(exc.__class__, exc):
            print(line, file=file, end='')
```
