## Supplementary software v0.2.1 for "Virtual control arms for paediatric myopia trials: external validation of axial-elongation models": constants.py

```
# Contains code from https://github.com/MagicStack/uvloop/tree/v0.16.0
# SPDX-License-Identifier: PSF-2.0 AND (MIT OR Apache-2.0)
# SPDX-FileCopyrightText: Copyright (c) 2015-2021 MagicStack Inc.  http://magic.io

import enum

# After the connection is lost, log warnings after this many write()s.
LOG_THRESHOLD_FOR_CONNLOST_WRITES = 5

# Seconds to wait before retrying accept().
ACCEPT_RETRY_DELAY = 1

# Number of stack entries to capture in debug mode.
# The larger the number, the slower the operation in debug mode
# (see extract_stack() in format_helpers.py).
DEBUG_STACK_DEPTH = 10

# Number of seconds to wait for SSL handshake to complete
# The default timeout matches that of Nginx.
SSL_HANDSHAKE_TIMEOUT = 60.0

# Number of seconds to wait for SSL shutdown to complete
# The default timeout mimics lingering_time
SSL_SHUTDOWN_TIMEOUT = 30.0

# Used in sendfile fallback code.  We use fallback for platforms
# that don't support sendfile, or for TLS connections.
SENDFILE_FALLBACK_READBUFFER_SIZE = 1024 * 256

FLOW_CONTROL_HIGH_WATER_SSL_READ = 256  # KiB
FLOW_CONTROL_HIGH_WATER_SSL_WRITE = 512  # KiB

# Default timeout for joining the threads in the threadpool
THREAD_JOIN_TIMEOUT = 300

# The enum should be here to break circular dependencies between
# base_events and sslproto
class _SendfileMode(enum.Enum):
    UNSUPPORTED = enum.auto()
    TRY_NATIVE = enum.auto()
    FALLBACK = enum.auto()
```
