## Supplementary software v0.2.1 for "Virtual control arms for paediatric myopia trials: external validation of axial-elongation models": coroutines.py

```
__all__ = 'iscoroutinefunction', 'iscoroutine'

import collections.abc
import inspect
import os
import sys
import types


def _is_debug_mode():
    # See: https://docs.python.org/3/library/asyncio-dev.html#asyncio-debug-mode.
    return sys.flags.dev_mode or (not sys.flags.ignore_environment and
                                  bool(os.environ.get('PYTHONASYNCIODEBUG')))


# A marker for iscoroutinefunction.
_is_coroutine = object()


def iscoroutinefunction(func):
    """Return True if func is a decorated coroutine function."""
    return (inspect.iscoroutinefunction(func) or
            getattr(func, '_is_coroutine', None) is _is_coroutine)


# Prioritize native coroutine check to speed-up
# asyncio.iscoroutine.
_COROUTINE_TYPES = (types.CoroutineType, collections.abc.Coroutine)
_iscoroutine_typecache = set()


def iscoroutine(obj):
    """Return True if obj is a coroutine object."""
    if type(obj) in _iscoroutine_typecache:
        return True

    if isinstance(obj, _COROUTINE_TYPES):
        # Just in case we don't want to cache more than 100
        # positive types.  That shouldn't ever happen, unless
        # someone stressing the system on purpose.
        if len(_iscoroutine_typecache) < 100:
            _iscoroutine_typecache.add(type(obj))
        return True
    else:
        return False


def _format_coroutine(coro):
    assert iscoroutine(coro)

    def get_name(coro):
        # Coroutines compiled with Cython sometimes don't have
        # proper __qualname__ or __name__.  While that is a bug
        # in Cython, asyncio shouldn't crash with an AttributeError
        # in its __repr__ functions.
        if hasattr(coro, '__qualname__') and coro.__qualname__:
            coro_name = coro.__qualname__
        elif hasattr(coro, '__name__') and coro.__name__:
            coro_name = coro.__name__
        else:
            # Stop masking Cython bugs, expose them in a friendly way.
            coro_name = f'<{type(coro).__name__} without __name__>'
        return f'{coro_name}()'

    def is_running(coro):
        try:
            return coro.cr_running
        except AttributeError:
            try:
                return coro.gi_running
            except AttributeError:
                return False

    coro_code = None
    if hasattr(coro, 'cr_code') and coro.cr_code:
        coro_code = coro.cr_code
    elif hasattr(coro, 'gi_code') and coro.gi_code:
        coro_code = coro.gi_code

    coro_name = get_name(coro)

    if not coro_code:
        # Built-in types might not have __qualname__ or __name__.
        if is_running(coro):
            return f'{coro_name} running'
        else:
            return coro_name

    coro_frame = None
    if hasattr(coro, 'gi_frame') and coro.gi_frame:
        coro_frame = coro.gi_frame
    elif hasattr(coro, 'cr_frame') and coro.cr_frame:
        coro_frame = coro.cr_frame

    # If Cython's coroutine has a fake code object without proper
    # co_filename -- expose that.
    filename = coro_code.co_filename or '<empty co_filename>'

    lineno = 0

    if coro_frame is not None:
        lineno = coro_frame.f_lineno
        coro_repr = f'{coro_name} running at {filename}:{lineno}'

    else:
        lineno = coro_code.co_firstlineno
        coro_repr = f'{coro_name} done, defined at {filename}:{lineno}'

    return coro_repr
```
