## Supplementary software v0.2.1 for "Virtual control arms for paediatric myopia trials: external validation of axial-elongation models": events.py

```
"""Event loop and event loop policy."""

# Contains code from https://github.com/MagicStack/uvloop/tree/v0.16.0
# SPDX-License-Identifier: PSF-2.0 AND (MIT OR Apache-2.0)
# SPDX-FileCopyrightText: Copyright (c) 2015-2021 MagicStack Inc.  http://magic.io

__all__ = (
    'AbstractEventLoopPolicy',
    'AbstractEventLoop', 'AbstractServer',
    'Handle', 'TimerHandle',
    'get_event_loop_policy', 'set_event_loop_policy',
    'get_event_loop', 'set_event_loop', 'new_event_loop',
    'get_child_watcher', 'set_child_watcher',
    '_set_running_loop', 'get_running_loop',
    '_get_running_loop',
)

import contextvars
import os
import signal
import socket
import subprocess
import sys
import threading

from . import format_helpers


class Handle:
    """Object returned by callback registration methods."""

    __slots__ = ('_callback', '_args', '_cancelled', '_loop',
                 '_source_traceback', '_repr', '__weakref__',
                 '_context')

    def __init__(self, callback, args, loop, context=None):
        if context is None:
            context = contextvars.copy_context()
        self._context = context
        self._loop = loop
        self._callback = callback
        self._args = args
        self._cancelled = False
        self._repr = None
        if self._loop.get_debug():
            self._source_traceback = format_helpers.extract_stack(
                sys._getframe(1))
        else:
            self._source_traceback = None

    def _repr_info(self):
        info = [self.__class__.__name__]
        if self._cancelled:
            info.append('cancelled')
        if self._callback is not None:
            info.append(format_helpers._format_callback_source(
                self._callback, self._args,
                debug=self._loop.get_debug()))
        if self._source_traceback:
            frame = self._source_traceback[-1]
            info.append(f'created at {frame[0]}:{frame[1]}')
        return info

    def __repr__(self):
        if self._repr is not None:
            return self._repr
        info = self._repr_info()
        return '<{}>'.format(' '.join(info))

    def get_context(self):
        return self._context

    def cancel(self):
        if not self._cancelled:
            self._cancelled = True
            if self._loop.get_debug():
                # Keep a representation in debug mode to keep callback and
                # parameters. For example, to log the warning
                # "Executing <Handle...> took 2.5 second"
                self._repr = repr(self)
            self._callback = None
            self._args = None

    def cancelled(self):
        return self._cancelled

    def _run(self):
        try:
            self._context.run(self._callback, *self._args)
        except (SystemExit, KeyboardInterrupt):
            raise
        except BaseException as exc:
            cb = format_helpers._format_callback_source(
                self._callback, self._args,
                debug=self._loop.get_debug())
            msg = f'Exception in callback {cb}'
            context = {
                'message': msg,
                'exception': exc,
                'handle': self,
            }
            if self._source_traceback:
                context['source_traceback'] = self._source_traceback
            self._loop.call_exception_handler(context)
        self = None  # Needed to break cycles when an exception occurs.


class TimerHandle(Handle):
    """Object returned by timed callback registration methods."""

    __slots__ = ['_scheduled', '_when']

    def __init__(self, when, callback, args, loop, context=None):
        super().__init__(callback, args, loop, context)
        if self._source_traceback:
            del self._source_traceback[-1]
        self._when = when
        self._scheduled = False

    def _repr_info(self):
        info = super()._repr_info()
        pos = 2 if self._cancelled else 1
        info.insert(pos, f'when={self._when}')
        return info

    def __hash__(self):
        return hash(self._when)

    def __lt__(self, other):
        if isinstance(other, TimerHandle):
            return self._when < other._when
        return NotImplemented

    def __le__(self, other):
        if isinstance(other, TimerHandle):
            return self._when < other._when or self.__eq__(other)
        return NotImplemented

    def __gt__(self, other):
        if isinstance(other, TimerHandle):
            return self._when > other._when
        return NotImplemented

    def __ge__(self, other):
        if isinstance(other, TimerHandle):
            return self._when > other._when or self.__eq__(other)
        return NotImplemented

    def __eq__(self, other):
        if isinstance(other, TimerHandle):
            return (self._when == other._when and
                    self._callback == other._callback and
                    self._args == other._args and
                    self._cancelled == other._cancelled)
        return NotImplemented

    def cancel(self):
        if not self._cancelled:
            self._loop._timer_handle_cancelled(self)
        super().cancel()

    def when(self):
        """Return a scheduled callback time.

        The time is an absolute timestamp, using the same time
        reference as loop.time().
        """
        return self._when


class AbstractServer:
    """Abstract server returned by create_server()."""

    def close(self):
        """Stop serving.  This leaves existing connections open."""
        raise NotImplementedError

    def close_clients(self):
        """Close all active connections."""
        raise NotImplementedError

    def abort_clients(self):
        """Close all active connections immediately."""
        raise NotImplementedError

    def get_loop(self):
        """Get the event loop the Server object is attached to."""
        raise NotImplementedError

    def is_serving(self):
        """Return True if the server is accepting connections."""
        raise NotImplementedError

    async def start_serving(self):
        """Start accepting connections.

        This method is idempotent, so it can be called when
        the server is already being serving.
        """
        raise NotImplementedError

    async def serve_forever(self):
        """Start accepting connections until the coroutine is cancelled.

        The server is closed when the coroutine is cancelled.
        """
        raise NotImplementedError

    async def wait_closed(self):
        """Coroutine to wait until service is closed."""
        raise NotImplementedError

    async def __aenter__(self):
        return self

    async def __aexit__(self, *exc):
        self.close()
        await self.wait_closed()


class AbstractEventLoop:
    """Abstract event loop."""

    # Running and stopping the event loop.

    def run_forever(self):
        """Run the event loop until stop() is called."""
        raise NotImplementedError

    def run_until_complete(self, future):
        """Run the event loop until a Future is done.

        Return the Future's result, or raise its exception.
        """
        raise NotImplementedError

    def stop(self):
        """Stop the event loop as soon as reasonable.

        Exactly how soon that is may depend on the implementation, but
        no more I/O callbacks should be scheduled.
        """
        raise NotImplementedError

    def is_running(self):
        """Return whether the event loop is currently running."""
        raise NotImplementedError

    def is_closed(self):
        """Returns True if the event loop was closed."""
        raise NotImplementedError

    def close(self):
        """Close the loop.

        The loop should not be running.

        This is idempotent and irreversible.

        No other methods should be called after this one.
        """
        raise NotImplementedError

    async def shutdown_asyncgens(self):
        """Shutdown all active asynchronous generators."""
        raise NotImplementedError

    async def shutdown_default_executor(self):
        """Schedule the shutdown of the default executor."""
        raise NotImplementedError

    # Methods scheduling callbacks.  All these return Handles.

    def _timer_handle_cancelled(self, handle):
        """Notification that a TimerHandle has been cancelled."""
        raise NotImplementedError

    def call_soon(self, callback, *args, context=None):
        return self.call_later(0, callback, *args, context=context)

    def call_later(self, delay, callback, *args, context=None):
        raise NotImplementedError

    def call_at(self, when, callback, *args, context=None):
        raise NotImplementedError

    def time(self):
        raise NotImplementedError

    def create_future(self):
        raise NotImplementedError

    # Method scheduling a coroutine object: create a task.

    def create_task(self, coro, *, name=None, context=None):
        raise NotImplementedError

    # Methods for interacting with threads.

    def call_soon_threadsafe(self, callback, *args, context=None):
        raise NotImplementedError

    def run_in_executor(self, executor, func, *args):
        raise NotImplementedError

    def set_default_executor(self, executor):
        raise NotImplementedError

    # Network I/O methods returning Futures.

    async def getaddrinfo(self, host, port, *,
                          family=0, type=0, proto=0, flags=0):
        raise NotImplementedError

    async def getnameinfo(self, sockaddr, flags=0):
        raise NotImplementedError

    async def create_connection(
            self, protocol_factory, host=None, port=None,
            *, ssl=None, family=0, proto=0,
            flags=0, sock=None, local_addr=None,
            server_hostname=None,
            ssl_handshake_timeout=None,
            ssl_shutdown_timeout=None,
            happy_eyeballs_delay=None, interleave=None):
        raise NotImplementedError

    async def create_server(
            self, protocol_factory, host=None, port=None,
            *, family=socket.AF_UNSPEC,
            flags=socket.AI_PASSIVE, sock=None, backlog=100,
            ssl=None, reuse_address=None, reuse_port=None,
            keep_alive=None,
            ssl_handshake_timeout=None,
            ssl_shutdown_timeout=None,
            start_serving=True):
        """A coroutine which creates a TCP server bound to host and port.

        The return value is a Server object which can be used to stop
        the service.

        If host is an empty string or None all interfaces are assumed
        and a list of multiple sockets will be returned (most likely
        one for IPv4 and another one for IPv6). The host parameter can also be
        a sequence (e.g. list) of hosts to bind to.

        family can be set to either AF_INET or AF_INET6 to force the
        socket to use IPv4 or IPv6. If not set it will be determined
        from host (defaults to AF_UNSPEC).

        flags is a bitmask for getaddrinfo().

        sock can optionally be specified in order to use a preexisting
        socket object.

        backlog is the maximum number of queued connections passed to
        listen() (defaults to 100).

        ssl can be set to an SSLContext to enable SSL over the
        accepted connections.

        reuse_address tells the kernel to reuse a local socket in
        TIME_WAIT state, without waiting for its natural timeout to
        expire. If not specified will automatically be set to True on
        UNIX.

        reuse_port tells the kernel to allow this endpoint to be bound to
        the same port as other existing endpoints are bound to, so long as
        they all set this flag when being created. This option is not
        supported on Windows.

        keep_alive set to True keeps connections active by enabling the
        periodic transmission of messages.

        ssl_handshake_timeout is the time in seconds that an SSL server
        will wait for completion of the SSL handshake before aborting the
        connection. Default is 60s.

        ssl_shutdown_timeout is the time in seconds that an SSL server
        will wait for completion of the SSL shutdown procedure
        before aborting the connection. Default is 30s.

        start_serving set to True (default) causes the created server
        to start accepting connections immediately.  When set to False,
        the user should await Server.start_serving() or Server.serve_forever()
        to make the server to start accepting connections.
        """
        raise NotImplementedError

    async def sendfile(self, transport, file, offset=0, count=None,
                       *, fallback=True):
        """Send a file through a transport.

        Return an amount of sent bytes.
        """
        raise NotImplementedError

    async def start_tls(self, transport, protocol, sslcontext, *,
                        server_side=False,
                        server_hostname=None,
                        ssl_handshake_timeout=None,
                        ssl_shutdown_timeout=None):
        """Upgrade a transport to TLS.

        Return a new transport that *protocol* should start using
        immediately.
        """
        raise NotImplementedError

    async def create_unix_connection(
            self, protocol_factory, path=None, *,
            ssl=None, sock=None,
            server_hostname=None,
            ssl_handshake_timeout=None,
            ssl_shutdown_timeout=None):
        raise NotImplementedError

    async def create_unix_server(
            self, protocol_factory, path=None, *,
            sock=None, backlog=100, ssl=None,
            ssl_handshake_timeout=None,
            ssl_shutdown_timeout=None,
            start_serving=True):
        """A coroutine which creates a UNIX Domain Socket server.

        The return value is a Server object, which can be used to stop
        the service.

        path is a str, representing a file system path to bind the
        server socket to.

        sock can optionally be specified in order to use a preexisting
        socket object.

        backlog is the maximum number of queued connections passed to
        listen() (defaults to 100).

        ssl can be set to an SSLContext to enable SSL over the
        accepted connections.

        ssl_handshake_timeout is the time in seconds that an SSL server
        will wait for the SSL handshake to complete (defaults to 60s).

        ssl_shutdown_timeout is the time in seconds that an SSL server
        will wait for the SSL shutdown to finish (defaults to 30s).

        start_serving set to True (default) causes the created server
        to start accepting connections immediately.  When set to False,
        the user should await Server.start_serving() or Server.serve_forever()
        to make the server to start accepting connections.
        """
        raise NotImplementedError

    async def connect_accepted_socket(
            self, protocol_factory, sock,
            *, ssl=None,
            ssl_handshake_timeout=None,
            ssl_shutdown_timeout=None):
        """Handle an accepted connection.

        This is used by servers that accept connections outside of
        asyncio, but use asyncio to handle connections.

        This method is a coroutine.  When completed, the coroutine
        returns a (transport, protocol) pair.
        """
        raise NotImplementedError

    async def create_datagram_endpoint(self, protocol_factory,
                                       local_addr=None, remote_addr=None, *,
                                       family=0, proto=0, flags=0,
                                       reuse_address=None, reuse_port=None,
                                       allow_broadcast=None, sock=None):
        """A coroutine which creates a datagram endpoint.

        This method will try to establish the endpoint in the background.
        When successful, the coroutine returns a (transport, protocol) pair.

        protocol_factory must be a callable returning a protocol instance.

        socket family AF_INET, socket.AF_INET6 or socket.AF_UNIX depending on
        host (or family if specified), socket type SOCK_DGRAM.

        reuse_address tells the kernel to reuse a local socket in
        TIME_WAIT state, without waiting for its natural timeout to
        expire. If not specified it will automatically be set to True on
        UNIX.

        reuse_port tells the kernel to allow this endpoint to be bound to
        the same port as other existing endpoints are bound to, so long as
        they all set this flag when being created. This option is not
        supported on Windows and some UNIX's. If the
        :py:data:`~socket.SO_REUSEPORT` constant is not defined then this
        capability is unsupported.

        allow_broadcast tells the kernel to allow this endpoint to send
        messages to the broadcast address.

        sock can optionally be specified in order to use a preexisting
        socket object.
        """
        raise NotImplementedError

    # Pipes and subprocesses.

    async def connect_read_pipe(self, protocol_factory, pipe):
        """Register read pipe in event loop. Set the pipe to non-blocking mode.

        protocol_factory should instantiate object with Protocol interface.
        pipe is a file-like object.
        Return pair (transport, protocol), where transport supports the
        ReadTransport interface."""
        # The reason to accept file-like object instead of just file descriptor
        # is: we need to own pipe and close it at transport finishing
        # Can got complicated errors if pass f.fileno(),
        # close fd in pipe transport then close f and vice versa.
        raise NotImplementedError

    async def connect_write_pipe(self, protocol_factory, pipe):
        """Register write pipe in event loop.

        protocol_factory should instantiate object with BaseProtocol interface.
        Pipe is file-like object already switched to nonblocking.
        Return pair (transport, protocol), where transport support
        WriteTransport interface."""
        # The reason to accept file-like object instead of just file descriptor
        # is: we need to own pipe and close it at transport finishing
        # Can got complicated errors if pass f.fileno(),
        # close fd in pipe transport then close f and vice versa.
        raise NotImplementedError

    async def subprocess_shell(self, protocol_factory, cmd, *,
                               stdin=subprocess.PIPE,
                               stdout=subprocess.PIPE,
                               stderr=subprocess.PIPE,
                               **kwargs):
        raise NotImplementedError

    async def subprocess_exec(self, protocol_factory, *args,
                              stdin=subprocess.PIPE,
                              stdout=subprocess.PIPE,
                              stderr=subprocess.PIPE,
                              **kwargs):
        raise NotImplementedError

    # Ready-based callback registration methods.
    # The add_*() methods return None.
    # The remove_*() methods return True if something was removed,
    # False if there was nothing to delete.

    def add_reader(self, fd, callback, *args):
        raise NotImplementedError

    def remove_reader(self, fd):
        raise NotImplementedError

    def add_writer(self, fd, callback, *args):
        raise NotImplementedError

    def remove_writer(self, fd):
        raise NotImplementedError

    # Completion based I/O methods returning Futures.

    async def sock_recv(self, sock, nbytes):
        raise NotImplementedError

    async def sock_recv_into(self, sock, buf):
        raise NotImplementedError

    async def sock_recvfrom(self, sock, bufsize):
        raise NotImplementedError

    async def sock_recvfrom_into(self, sock, buf, nbytes=0):
        raise NotImplementedError

    async def sock_sendall(self, sock, data):
        raise NotImplementedError

    async def sock_sendto(self, sock, data, address):
        raise NotImplementedError

    async def sock_connect(self, sock, address):
        raise NotImplementedError

    async def sock_accept(self, sock):
        raise NotImplementedError

    async def sock_sendfile(self, sock, file, offset=0, count=None,
                            *, fallback=None):
        raise NotImplementedError

    # Signal handling.

    def add_signal_handler(self, sig, callback, *args):
        raise NotImplementedError

    def remove_signal_handler(self, sig):
        raise NotImplementedError

    # Task factory.

    def set_task_factory(self, factory):
        raise NotImplementedError

    def get_task_factory(self):
        raise NotImplementedError

    # Error handlers.

    def get_exception_handler(self):
        raise NotImplementedError

    def set_exception_handler(self, handler):
        raise NotImplementedError

    def default_exception_handler(self, context):
        raise NotImplementedError

    def call_exception_handler(self, context):
        raise NotImplementedError

    # Debug flag management.

    def get_debug(self):
        raise NotImplementedError

    def set_debug(self, enabled):
        raise NotImplementedError


class AbstractEventLoopPolicy:
    """Abstract policy for accessing the event loop."""

    def get_event_loop(self):
        """Get the event loop for the current context.

        Returns an event loop object implementing the AbstractEventLoop interface,
        or raises an exception in case no event loop has been set for the
        current context and the current policy does not specify to create one.

        It should never return None."""
        raise NotImplementedError

    def set_event_loop(self, loop):
        """Set the event loop for the current context to loop."""
        raise NotImplementedError

    def new_event_loop(self):
        """Create and return a new event loop object according to this
        policy's rules. If there's need to set this loop as the event loop for
        the current context, set_event_loop must be called explicitly."""
        raise NotImplementedError

    # Child processes handling (Unix only).

    def get_child_watcher(self):
        "Get the watcher for child processes."
        raise NotImplementedError

    def set_child_watcher(self, watcher):
        """Set the watcher for child processes."""
        raise NotImplementedError


class BaseDefaultEventLoopPolicy(AbstractEventLoopPolicy):
    """Default policy implementation for accessing the event loop.

    In this policy, each thread has its own event loop.  However, we
    only automatically create an event loop by default for the main
    thread; other threads by default have no event loop.

    Other policies may have different rules (e.g. a single global
    event loop, or automatically creating an event loop per thread, or
    using some other notion of context to which an event loop is
    associated).
    """

    _loop_factory = None

    class _Local(threading.local):
        _loop = None
        _set_called = False

    def __init__(self):
        self._local = self._Local()

    def get_event_loop(self):
        """Get the event loop for the current context.

        Returns an instance of EventLoop or raises an exception.
        """
        if (self._local._loop is None and
                not self._local._set_called and
                threading.current_thread() is threading.main_thread()):
            stacklevel = 2
            try:
                f = sys._getframe(1)
            except AttributeError:
                pass
            else:
                # Move up the call stack so that the warning is attached
                # to the line outside asyncio itself.
                while f:
                    module = f.f_globals.get('__name__')
                    if not (module == 'asyncio' or module.startswith('asyncio.')):
                        break
                    f = f.f_back
                    stacklevel += 1
            import warnings
            warnings.warn('There is no current event loop',
                          DeprecationWarning, stacklevel=stacklevel)
            self.set_event_loop(self.new_event_loop())

        if self._local._loop is None:
            raise RuntimeError('There is no current event loop in thread %r.'
                               % threading.current_thread().name)

        return self._local._loop

    def set_event_loop(self, loop):
        """Set the event loop."""
        self._local._set_called = True
        if loop is not None and not isinstance(loop, AbstractEventLoop):
            raise TypeError(f"loop must be an instance of AbstractEventLoop or None, not '{type(loop).__name__}'")
        self._local._loop = loop

    def new_event_loop(self):
        """Create a new event loop.

        You must call set_event_loop() to make this the current event
        loop.
        """
        return self._loop_factory()


# Event loop policy.  The policy itself is always global, even if the
# policy's rules say that there is an event loop per thread (or other
# notion of context).  The default policy is installed by the first
# call to get_event_loop_policy().
_event_loop_policy = None

# Lock for protecting the on-the-fly creation of the event loop policy.
_lock = threading.Lock()


# A TLS for the running event loop, used by _get_running_loop.
class _RunningLoop(threading.local):
    loop_pid = (None, None)


_running_loop = _RunningLoop()


def get_running_loop():
    """Return the running event loop.  Raise a RuntimeError if there is none.

    This function is thread-specific.
    """
    # NOTE: this function is implemented in C (see _asynciomodule.c)
    loop = _get_running_loop()
    if loop is None:
        raise RuntimeError('no running event loop')
    return loop


def _get_running_loop():
    """Return the running event loop or None.

    This is a low-level function intended to be used by event loops.
    This function is thread-specific.
    """
    # NOTE: this function is implemented in C (see _asynciomodule.c)
    running_loop, pid = _running_loop.loop_pid
    if running_loop is not None and pid == os.getpid():
        return running_loop


def _set_running_loop(loop):
    """Set the running event loop.

    This is a low-level function intended to be used by event loops.
    This function is thread-specific.
    """
    # NOTE: this function is implemented in C (see _asynciomodule.c)
    _running_loop.loop_pid = (loop, os.getpid())


def _init_event_loop_policy():
    global _event_loop_policy
    with _lock:
        if _event_loop_policy is None:  # pragma: no branch
            from . import DefaultEventLoopPolicy
            _event_loop_policy = DefaultEventLoopPolicy()


def get_event_loop_policy():
    """Get the current event loop policy."""
    if _event_loop_policy is None:
        _init_event_loop_policy()
    return _event_loop_policy


def set_event_loop_policy(policy):
    """Set the current event loop policy.

    If policy is None, the default policy is restored."""
    global _event_loop_policy
    if policy is not None and not isinstance(policy, AbstractEventLoopPolicy):
        raise TypeError(f"policy must be an instance of AbstractEventLoopPolicy or None, not '{type(policy).__name__}'")
    _event_loop_policy = policy


def get_event_loop():
    """Return an asyncio event loop.

    When called from a coroutine or a callback (e.g. scheduled with call_soon
    or similar API), this function will always return the running event loop.

    If there is no running event loop set, the function will return
    the result of `get_event_loop_policy().get_event_loop()` call.
    """
    # NOTE: this function is implemented in C (see _asynciomodule.c)
    current_loop = _get_running_loop()
    if current_loop is not None:
        return current_loop
    return get_event_loop_policy().get_event_loop()


def set_event_loop(loop):
    """Equivalent to calling get_event_loop_policy().set_event_loop(loop)."""
    get_event_loop_policy().set_event_loop(loop)


def new_event_loop():
    """Equivalent to calling get_event_loop_policy().new_event_loop()."""
    return get_event_loop_policy().new_event_loop()


def get_child_watcher():
    """Equivalent to calling get_event_loop_policy().get_child_watcher()."""
    return get_event_loop_policy().get_child_watcher()


def set_child_watcher(watcher):
    """Equivalent to calling
    get_event_loop_policy().set_child_watcher(watcher)."""
    return get_event_loop_policy().set_child_watcher(watcher)


# Alias pure-Python implementations for testing purposes.
_py__get_running_loop = _get_running_loop
_py__set_running_loop = _set_running_loop
_py_get_running_loop = get_running_loop
_py_get_event_loop = get_event_loop


try:
    # get_event_loop() is one of the most frequently called
    # functions in asyncio.  Pure Python implementation is
    # about 4 times slower than C-accelerated.
    from _asyncio import (_get_running_loop, _set_running_loop,
                          get_running_loop, get_event_loop)
except ImportError:
    pass
else:
    # Alias C implementations for testing purposes.
    _c__get_running_loop = _get_running_loop
    _c__set_running_loop = _set_running_loop
    _c_get_running_loop = get_running_loop
    _c_get_event_loop = get_event_loop


if hasattr(os, 'fork'):
    def on_fork():
        # Reset the loop and wakeupfd in the forked child process.
        if _event_loop_policy is not None:
            _event_loop_policy._local = BaseDefaultEventLoopPolicy._Local()
        _set_running_loop(None)
        signal.set_wakeup_fd(-1)

    os.register_at_fork(after_in_child=on_fork)
```
