## Supplementary software v0.2.1 for "Virtual control arms for paediatric myopia trials: external validation of axial-elongation models": exceptions.py

```
"""asyncio exceptions."""


__all__ = ('BrokenBarrierError',
           'CancelledError', 'InvalidStateError', 'TimeoutError',
           'IncompleteReadError', 'LimitOverrunError',
           'SendfileNotAvailableError')


class CancelledError(BaseException):
    """The Future or Task was cancelled."""


TimeoutError = TimeoutError  # make local alias for the standard exception


class InvalidStateError(Exception):
    """The operation is not allowed in this state."""


class SendfileNotAvailableError(RuntimeError):
    """Sendfile syscall is not available.

    Raised if OS does not support sendfile syscall for given socket or
    file type.
    """


class IncompleteReadError(EOFError):
    """
    Incomplete read error. Attributes:

    - partial: read bytes string before the end of stream was reached
    - expected: total number of expected bytes (or None if unknown)
    """
    def __init__(self, partial, expected):
        r_expected = 'undefined' if expected is None else repr(expected)
        super().__init__(f'{len(partial)} bytes read on a total of '
                         f'{r_expected} expected bytes')
        self.partial = partial
        self.expected = expected

    def __reduce__(self):
        return type(self), (self.partial, self.expected)


class LimitOverrunError(Exception):
    """Reached the buffer limit while looking for a separator.

    Attributes:
    - consumed: total number of to be consumed bytes.
    """
    def __init__(self, message, consumed):
        super().__init__(message)
        self.consumed = consumed

    def __reduce__(self):
        return type(self), (self.args[0], self.consumed)


class BrokenBarrierError(RuntimeError):
    """Barrier is broken by barrier.abort() call."""
```
