## Supplementary software v0.2.1 for "Virtual control arms for paediatric myopia trials: external validation of axial-elongation models": format_helpers.py

```
import functools
import inspect
import reprlib
import sys
import traceback

from . import constants


def _get_function_source(func):
    func = inspect.unwrap(func)
    if inspect.isfunction(func):
        code = func.__code__
        return (code.co_filename, code.co_firstlineno)
    if isinstance(func, functools.partial):
        return _get_function_source(func.func)
    if isinstance(func, functools.partialmethod):
        return _get_function_source(func.func)
    return None


def _format_callback_source(func, args, *, debug=False):
    func_repr = _format_callback(func, args, None, debug=debug)
    source = _get_function_source(func)
    if source:
        func_repr += f' at {source[0]}:{source[1]}'
    return func_repr


def _format_args_and_kwargs(args, kwargs, *, debug=False):
    """Format function arguments and keyword arguments.

    Special case for a single parameter: ('hello',) is formatted as ('hello').

    Note that this function only returns argument details when
    debug=True is specified, as arguments may contain sensitive
    information.
    """
    if not debug:
        return '()'

    # use reprlib to limit the length of the output
    items = []
    if args:
        items.extend(reprlib.repr(arg) for arg in args)
    if kwargs:
        items.extend(f'{k}={reprlib.repr(v)}' for k, v in kwargs.items())
    return '({})'.format(', '.join(items))


def _format_callback(func, args, kwargs, *, debug=False, suffix=''):
    if isinstance(func, functools.partial):
        suffix = _format_args_and_kwargs(args, kwargs, debug=debug) + suffix
        return _format_callback(func.func, func.args, func.keywords,
                                debug=debug, suffix=suffix)

    if hasattr(func, '__qualname__') and func.__qualname__:
        func_repr = func.__qualname__
    elif hasattr(func, '__name__') and func.__name__:
        func_repr = func.__name__
    else:
        func_repr = repr(func)

    func_repr += _format_args_and_kwargs(args, kwargs, debug=debug)
    if suffix:
        func_repr += suffix
    return func_repr


def extract_stack(f=None, limit=None):
    """Replacement for traceback.extract_stack() that only does the
    necessary work for asyncio debug mode.
    """
    if f is None:
        f = sys._getframe().f_back
    if limit is None:
        # Limit the amount of work to a reasonable amount, as extract_stack()
        # can be called for each coroutine and future in debug mode.
        limit = constants.DEBUG_STACK_DEPTH
    stack = traceback.StackSummary.extract(traceback.walk_stack(f),
                                           limit=limit,
                                           lookup_lines=False)
    stack.reverse()
    return stack
```
