## Supplementary software v0.2.1 for "Virtual control arms for paediatric myopia trials: external validation of axial-elongation models": futures.py

```
"""A Future class similar to the one in PEP 3148."""

__all__ = (
    'Future', 'wrap_future', 'isfuture',
)

import concurrent.futures
import contextvars
import logging
import sys
from types import GenericAlias

from . import base_futures
from . import events
from . import exceptions
from . import format_helpers


isfuture = base_futures.isfuture


_PENDING = base_futures._PENDING
_CANCELLED = base_futures._CANCELLED
_FINISHED = base_futures._FINISHED


STACK_DEBUG = logging.DEBUG - 1  # heavy-duty debugging


class Future:
    """This class is *almost* compatible with concurrent.futures.Future.

    Differences:

    - This class is not thread-safe.

    - result() and exception() do not take a timeout argument and
      raise an exception when the future isn't done yet.

    - Callbacks registered with add_done_callback() are always called
      via the event loop's call_soon().

    - This class is not compatible with the wait() and as_completed()
      methods in the concurrent.futures package.

    (In Python 3.4 or later we may be able to unify the implementations.)
    """

    # Class variables serving as defaults for instance variables.
    _state = _PENDING
    _result = None
    _exception = None
    _loop = None
    _source_traceback = None
    _cancel_message = None
    # A saved CancelledError for later chaining as an exception context.
    _cancelled_exc = None

    # This field is used for a dual purpose:
    # - Its presence is a marker to declare that a class implements
    #   the Future protocol (i.e. is intended to be duck-type compatible).
    #   The value must also be not-None, to enable a subclass to declare
    #   that it is not compatible by setting this to None.
    # - It is set by __iter__() below so that Task._step() can tell
    #   the difference between
    #   `await Future()` or`yield from Future()` (correct) vs.
    #   `yield Future()` (incorrect).
    _asyncio_future_blocking = False

    __log_traceback = False

    def __init__(self, *, loop=None):
        """Initialize the future.

        The optional event_loop argument allows explicitly setting the event
        loop object used by the future. If it's not provided, the future uses
        the default event loop.
        """
        if loop is None:
            self._loop = events.get_event_loop()
        else:
            self._loop = loop
        self._callbacks = []
        if self._loop.get_debug():
            self._source_traceback = format_helpers.extract_stack(
                sys._getframe(1))

    def __repr__(self):
        return base_futures._future_repr(self)

    def __del__(self):
        if not self.__log_traceback:
            # set_exception() was not called, or result() or exception()
            # has consumed the exception
            return
        exc = self._exception
        context = {
            'message':
                f'{self.__class__.__name__} exception was never retrieved',
            'exception': exc,
            'future': self,
        }
        if self._source_traceback:
            context['source_traceback'] = self._source_traceback
        self._loop.call_exception_handler(context)

    __class_getitem__ = classmethod(GenericAlias)

    @property
    def _log_traceback(self):
        return self.__log_traceback

    @_log_traceback.setter
    def _log_traceback(self, val):
        if val:
            raise ValueError('_log_traceback can only be set to False')
        self.__log_traceback = False

    def get_loop(self):
        """Return the event loop the Future is bound to."""
        loop = self._loop
        if loop is None:
            raise RuntimeError("Future object is not initialized.")
        return loop

    def _make_cancelled_error(self):
        """Create the CancelledError to raise if the Future is cancelled.

        This should only be called once when handling a cancellation since
        it erases the saved context exception value.
        """
        if self._cancelled_exc is not None:
            exc = self._cancelled_exc
            self._cancelled_exc = None
            return exc

        if self._cancel_message is None:
            exc = exceptions.CancelledError()
        else:
            exc = exceptions.CancelledError(self._cancel_message)
        return exc

    def cancel(self, msg=None):
        """Cancel the future and schedule callbacks.

        If the future is already done or cancelled, return False.  Otherwise,
        change the future's state to cancelled, schedule the callbacks and
        return True.
        """
        self.__log_traceback = False
        if self._state != _PENDING:
            return False
        self._state = _CANCELLED
        self._cancel_message = msg
        self.__schedule_callbacks()
        return True

    def __schedule_callbacks(self):
        """Internal: Ask the event loop to call all callbacks.

        The callbacks are scheduled to be called as soon as possible. Also
        clears the callback list.
        """
        callbacks = self._callbacks[:]
        if not callbacks:
            return

        self._callbacks[:] = []
        for callback, ctx in callbacks:
            self._loop.call_soon(callback, self, context=ctx)

    def cancelled(self):
        """Return True if the future was cancelled."""
        return self._state == _CANCELLED

    # Don't implement running(); see http://bugs.python.org/issue18699

    def done(self):
        """Return True if the future is done.

        Done means either that a result / exception are available, or that the
        future was cancelled.
        """
        return self._state != _PENDING

    def result(self):
        """Return the result this future represents.

        If the future has been cancelled, raises CancelledError.  If the
        future's result isn't yet available, raises InvalidStateError.  If
        the future is done and has an exception set, this exception is raised.
        """
        if self._state == _CANCELLED:
            raise self._make_cancelled_error()
        if self._state != _FINISHED:
            raise exceptions.InvalidStateError('Result is not ready.')
        self.__log_traceback = False
        if self._exception is not None:
            raise self._exception.with_traceback(self._exception_tb)
        return self._result

    def exception(self):
        """Return the exception that was set on this future.

        The exception (or None if no exception was set) is returned only if
        the future is done.  If the future has been cancelled, raises
        CancelledError.  If the future isn't done yet, raises
        InvalidStateError.
        """
        if self._state == _CANCELLED:
            raise self._make_cancelled_error()
        if self._state != _FINISHED:
            raise exceptions.InvalidStateError('Exception is not set.')
        self.__log_traceback = False
        return self._exception

    def add_done_callback(self, fn, *, context=None):
        """Add a callback to be run when the future becomes done.

        The callback is called with a single argument - the future object. If
        the future is already done when this is called, the callback is
        scheduled with call_soon.
        """
        if self._state != _PENDING:
            self._loop.call_soon(fn, self, context=context)
        else:
            if context is None:
                context = contextvars.copy_context()
            self._callbacks.append((fn, context))

    # New method not in PEP 3148.

    def remove_done_callback(self, fn):
        """Remove all instances of a callback from the "call when done" list.

        Returns the number of callbacks removed.
        """
        filtered_callbacks = [(f, ctx)
                              for (f, ctx) in self._callbacks
                              if f != fn]
        removed_count = len(self._callbacks) - len(filtered_callbacks)
        if removed_count:
            self._callbacks[:] = filtered_callbacks
        return removed_count

    # So-called internal methods (note: no set_running_or_notify_cancel()).

    def set_result(self, result):
        """Mark the future done and set its result.

        If the future is already done when this method is called, raises
        InvalidStateError.
        """
        if self._state != _PENDING:
            raise exceptions.InvalidStateError(f'{self._state}: {self!r}')
        self._result = result
        self._state = _FINISHED
        self.__schedule_callbacks()

    def set_exception(self, exception):
        """Mark the future done and set an exception.

        If the future is already done when this method is called, raises
        InvalidStateError.
        """
        if self._state != _PENDING:
            raise exceptions.InvalidStateError(f'{self._state}: {self!r}')
        if isinstance(exception, type):
            exception = exception()
        if isinstance(exception, StopIteration):
            new_exc = RuntimeError("StopIteration interacts badly with "
                                   "generators and cannot be raised into a "
                                   "Future")
            new_exc.__cause__ = exception
            new_exc.__context__ = exception
            exception = new_exc
        self._exception = exception
        self._exception_tb = exception.__traceback__
        self._state = _FINISHED
        self.__schedule_callbacks()
        self.__log_traceback = True

    def __await__(self):
        if not self.done():
            self._asyncio_future_blocking = True
            yield self  # This tells Task to wait for completion.
        if not self.done():
            raise RuntimeError("await wasn't used with future")
        return self.result()  # May raise too.

    __iter__ = __await__  # make compatible with 'yield from'.


# Needed for testing purposes.
_PyFuture = Future


def _get_loop(fut):
    # Tries to call Future.get_loop() if it's available.
    # Otherwise fallbacks to using the old '_loop' property.
    try:
        get_loop = fut.get_loop
    except AttributeError:
        pass
    else:
        return get_loop()
    return fut._loop


def _set_result_unless_cancelled(fut, result):
    """Helper setting the result only if the future was not cancelled."""
    if fut.cancelled():
        return
    fut.set_result(result)


def _convert_future_exc(exc):
    exc_class = type(exc)
    if exc_class is concurrent.futures.CancelledError:
        return exceptions.CancelledError(*exc.args).with_traceback(exc.__traceback__)
    elif exc_class is concurrent.futures.InvalidStateError:
        return exceptions.InvalidStateError(*exc.args).with_traceback(exc.__traceback__)
    else:
        return exc


def _set_concurrent_future_state(concurrent, source):
    """Copy state from a future to a concurrent.futures.Future."""
    assert source.done()
    if source.cancelled():
        concurrent.cancel()
    if not concurrent.set_running_or_notify_cancel():
        return
    exception = source.exception()
    if exception is not None:
        concurrent.set_exception(_convert_future_exc(exception))
    else:
        result = source.result()
        concurrent.set_result(result)


def _copy_future_state(source, dest):
    """Internal helper to copy state from another Future.

    The other Future may be a concurrent.futures.Future.
    """
    assert source.done()
    if dest.cancelled():
        return
    assert not dest.done()
    if source.cancelled():
        dest.cancel()
    else:
        exception = source.exception()
        if exception is not None:
            dest.set_exception(_convert_future_exc(exception))
        else:
            result = source.result()
            dest.set_result(result)


def _chain_future(source, destination):
    """Chain two futures so that when one completes, so does the other.

    The result (or exception) of source will be copied to destination.
    If destination is cancelled, source gets cancelled too.
    Compatible with both asyncio.Future and concurrent.futures.Future.
    """
    if not isfuture(source) and not isinstance(source,
                                               concurrent.futures.Future):
        raise TypeError('A future is required for source argument')
    if not isfuture(destination) and not isinstance(destination,
                                                    concurrent.futures.Future):
        raise TypeError('A future is required for destination argument')
    source_loop = _get_loop(source) if isfuture(source) else None
    dest_loop = _get_loop(destination) if isfuture(destination) else None

    def _set_state(future, other):
        if isfuture(future):
            _copy_future_state(other, future)
        else:
            _set_concurrent_future_state(future, other)

    def _call_check_cancel(destination):
        if destination.cancelled():
            if source_loop is None or source_loop is dest_loop:
                source.cancel()
            else:
                source_loop.call_soon_threadsafe(source.cancel)

    def _call_set_state(source):
        if (destination.cancelled() and
                dest_loop is not None and dest_loop.is_closed()):
            return
        if dest_loop is None or dest_loop is source_loop:
            _set_state(destination, source)
        else:
            if dest_loop.is_closed():
                return
            dest_loop.call_soon_threadsafe(_set_state, destination, source)

    destination.add_done_callback(_call_check_cancel)
    source.add_done_callback(_call_set_state)


def wrap_future(future, *, loop=None):
    """Wrap concurrent.futures.Future object."""
    if isfuture(future):
        return future
    assert isinstance(future, concurrent.futures.Future), \
        f'concurrent.futures.Future is expected, got {future!r}'
    if loop is None:
        loop = events.get_event_loop()
    new_future = loop.create_future()
    _chain_future(future, new_future)
    return new_future


try:
    import _asyncio
except ImportError:
    pass
else:
    # _CFuture is needed for tests.
    Future = _CFuture = _asyncio.Future
```
