## Supplementary software v0.2.1 for "Virtual control arms for paediatric myopia trials: external validation of axial-elongation models": locks.py

```
"""Synchronization primitives."""

__all__ = ('Lock', 'Event', 'Condition', 'Semaphore',
           'BoundedSemaphore', 'Barrier')

import collections
import enum

from . import exceptions
from . import mixins

class _ContextManagerMixin:
    async def __aenter__(self):
        await self.acquire()
        # We have no use for the "as ..."  clause in the with
        # statement for locks.
        return None

    async def __aexit__(self, exc_type, exc, tb):
        self.release()


class Lock(_ContextManagerMixin, mixins._LoopBoundMixin):
    """Primitive lock objects.

    A primitive lock is a synchronization primitive that is not owned
    by a particular task when locked.  A primitive lock is in one
    of two states, 'locked' or 'unlocked'.

    It is created in the unlocked state.  It has two basic methods,
    acquire() and release().  When the state is unlocked, acquire()
    changes the state to locked and returns immediately.  When the
    state is locked, acquire() blocks until a call to release() in
    another task changes it to unlocked, then the acquire() call
    resets it to locked and returns.  The release() method should only
    be called in the locked state; it changes the state to unlocked
    and returns immediately.  If an attempt is made to release an
    unlocked lock, a RuntimeError will be raised.

    When more than one task is blocked in acquire() waiting for
    the state to turn to unlocked, only one task proceeds when a
    release() call resets the state to unlocked; successive release()
    calls will unblock tasks in FIFO order.

    Locks also support the asynchronous context management protocol.
    'async with lock' statement should be used.

    Usage:

        lock = Lock()
        ...
        await lock.acquire()
        try:
            ...
        finally:
            lock.release()

    Context manager usage:

        lock = Lock()
        ...
        async with lock:
             ...

    Lock objects can be tested for locking state:

        if not lock.locked():
           await lock.acquire()
        else:
           # lock is acquired
           ...

    """

    def __init__(self):
        self._waiters = None
        self._locked = False

    def __repr__(self):
        res = super().__repr__()
        extra = 'locked' if self._locked else 'unlocked'
        if self._waiters:
            extra = f'{extra}, waiters:{len(self._waiters)}'
        return f'<{res[1:-1]} [{extra}]>'

    def locked(self):
        """Return True if lock is acquired."""
        return self._locked

    async def acquire(self):
        """Acquire a lock.

        This method blocks until the lock is unlocked, then sets it to
        locked and returns True.
        """
        # Implement fair scheduling, where thread always waits
        # its turn. Jumping the queue if all are cancelled is an optimization.
        if (not self._locked and (self._waiters is None or
                all(w.cancelled() for w in self._waiters))):
            self._locked = True
            return True

        if self._waiters is None:
            self._waiters = collections.deque()
        fut = self._get_loop().create_future()
        self._waiters.append(fut)

        try:
            try:
                await fut
            finally:
                self._waiters.remove(fut)
        except exceptions.CancelledError:
            # Currently the only exception designed be able to occur here.

            # Ensure the lock invariant: If lock is not claimed (or about
            # to be claimed by us) and there is a Task in waiters,
            # ensure that the Task at the head will run.
            if not self._locked:
                self._wake_up_first()
            raise

        # assert self._locked is False
        self._locked = True
        return True

    def release(self):
        """Release a lock.

        When the lock is locked, reset it to unlocked, and return.
        If any other tasks are blocked waiting for the lock to become
        unlocked, allow exactly one of them to proceed.

        When invoked on an unlocked lock, a RuntimeError is raised.

        There is no return value.
        """
        if self._locked:
            self._locked = False
            self._wake_up_first()
        else:
            raise RuntimeError('Lock is not acquired.')

    def _wake_up_first(self):
        """Ensure that the first waiter will wake up."""
        if not self._waiters:
            return
        try:
            fut = next(iter(self._waiters))
        except StopIteration:
            return

        # .done() means that the waiter is already set to wake up.
        if not fut.done():
            fut.set_result(True)


class Event(mixins._LoopBoundMixin):
    """Asynchronous equivalent to threading.Event.

    Class implementing event objects. An event manages a flag that can be set
    to true with the set() method and reset to false with the clear() method.
    The wait() method blocks until the flag is true. The flag is initially
    false.
    """

    def __init__(self):
        self._waiters = collections.deque()
        self._value = False

    def __repr__(self):
        res = super().__repr__()
        extra = 'set' if self._value else 'unset'
        if self._waiters:
            extra = f'{extra}, waiters:{len(self._waiters)}'
        return f'<{res[1:-1]} [{extra}]>'

    def is_set(self):
        """Return True if and only if the internal flag is true."""
        return self._value

    def set(self):
        """Set the internal flag to true. All tasks waiting for it to
        become true are awakened. Tasks that call wait() once the flag is
        true will not block at all.
        """
        if not self._value:
            self._value = True

            for fut in self._waiters:
                if not fut.done():
                    fut.set_result(True)

    def clear(self):
        """Reset the internal flag to false. Subsequently, tasks calling
        wait() will block until set() is called to set the internal flag
        to true again."""
        self._value = False

    async def wait(self):
        """Block until the internal flag is true.

        If the internal flag is true on entry, return True
        immediately.  Otherwise, block until another task calls
        set() to set the flag to true, then return True.
        """
        if self._value:
            return True

        fut = self._get_loop().create_future()
        self._waiters.append(fut)
        try:
            await fut
            return True
        finally:
            self._waiters.remove(fut)


class Condition(_ContextManagerMixin, mixins._LoopBoundMixin):
    """Asynchronous equivalent to threading.Condition.

    This class implements condition variable objects. A condition variable
    allows one or more tasks to wait until they are notified by another
    task.

    A new Lock object is created and used as the underlying lock.
    """

    def __init__(self, lock=None):
        if lock is None:
            lock = Lock()

        self._lock = lock
        # Export the lock's locked(), acquire() and release() methods.
        self.locked = lock.locked
        self.acquire = lock.acquire
        self.release = lock.release

        self._waiters = collections.deque()

    def __repr__(self):
        res = super().__repr__()
        extra = 'locked' if self.locked() else 'unlocked'
        if self._waiters:
            extra = f'{extra}, waiters:{len(self._waiters)}'
        return f'<{res[1:-1]} [{extra}]>'

    async def wait(self):
        """Wait until notified.

        If the calling task has not acquired the lock when this
        method is called, a RuntimeError is raised.

        This method releases the underlying lock, and then blocks
        until it is awakened by a notify() or notify_all() call for
        the same condition variable in another task.  Once
        awakened, it re-acquires the lock and returns True.

        This method may return spuriously,
        which is why the caller should always
        re-check the state and be prepared to wait() again.
        """
        if not self.locked():
            raise RuntimeError('cannot wait on un-acquired lock')

        fut = self._get_loop().create_future()
        self.release()
        try:
            try:
                self._waiters.append(fut)
                try:
                    await fut
                    return True
                finally:
                    self._waiters.remove(fut)

            finally:
                # Must re-acquire lock even if wait is cancelled.
                # We only catch CancelledError here, since we don't want any
                # other (fatal) errors with the future to cause us to spin.
                err = None
                while True:
                    try:
                        await self.acquire()
                        break
                    except exceptions.CancelledError as e:
                        err = e

                if err is not None:
                    try:
                        raise err  # Re-raise most recent exception instance.
                    finally:
                        err = None  # Break reference cycles.
        except BaseException:
            # Any error raised out of here _may_ have occurred after this Task
            # believed to have been successfully notified.
            # Make sure to notify another Task instead.  This may result
            # in a "spurious wakeup", which is allowed as part of the
            # Condition Variable protocol.
            self._notify(1)
            raise

    async def wait_for(self, predicate):
        """Wait until a predicate becomes true.

        The predicate should be a callable whose result will be
        interpreted as a boolean value.  The method will repeatedly
        wait() until it evaluates to true.  The final predicate value is
        the return value.
        """
        result = predicate()
        while not result:
            await self.wait()
            result = predicate()
        return result

    def notify(self, n=1):
        """By default, wake up one task waiting on this condition, if any.
        If the calling task has not acquired the lock when this method
        is called, a RuntimeError is raised.

        This method wakes up n of the tasks waiting for the condition
         variable; if fewer than n are waiting, they are all awoken.

        Note: an awakened task does not actually return from its
        wait() call until it can reacquire the lock. Since notify() does
        not release the lock, its caller should.
        """
        if not self.locked():
            raise RuntimeError('cannot notify on un-acquired lock')
        self._notify(n)

    def _notify(self, n):
        idx = 0
        for fut in self._waiters:
            if idx >= n:
                break

            if not fut.done():
                idx += 1
                fut.set_result(False)

    def notify_all(self):
        """Wake up all threads waiting on this condition. This method acts
        like notify(), but wakes up all waiting threads instead of one. If the
        calling thread has not acquired the lock when this method is called,
        a RuntimeError is raised.
        """
        self.notify(len(self._waiters))


class Semaphore(_ContextManagerMixin, mixins._LoopBoundMixin):
    """A Semaphore implementation.

    A semaphore manages an internal counter which is decremented by each
    acquire() call and incremented by each release() call. The counter
    can never go below zero; when acquire() finds that it is zero, it blocks,
    waiting until some other thread calls release().

    Semaphores also support the context management protocol.

    The optional argument gives the initial value for the internal
    counter; it defaults to 1. If the value given is less than 0,
    ValueError is raised.
    """

    def __init__(self, value=1):
        if value < 0:
            raise ValueError("Semaphore initial value must be >= 0")
        self._waiters = None
        self._value = value

    def __repr__(self):
        res = super().__repr__()
        extra = 'locked' if self.locked() else f'unlocked, value:{self._value}'
        if self._waiters:
            extra = f'{extra}, waiters:{len(self._waiters)}'
        return f'<{res[1:-1]} [{extra}]>'

    def locked(self):
        """Returns True if semaphore cannot be acquired immediately."""
        # Due to state, or FIFO rules (must allow others to run first).
        return self._value == 0 or (
            any(not w.cancelled() for w in (self._waiters or ())))

    async def acquire(self):
        """Acquire a semaphore.

        If the internal counter is larger than zero on entry,
        decrement it by one and return True immediately.  If it is
        zero on entry, block, waiting until some other task has
        called release() to make it larger than 0, and then return
        True.
        """
        if not self.locked():
            # Maintain FIFO, wait for others to start even if _value > 0.
            self._value -= 1
            return True

        if self._waiters is None:
            self._waiters = collections.deque()
        fut = self._get_loop().create_future()
        self._waiters.append(fut)

        try:
            try:
                await fut
            finally:
                self._waiters.remove(fut)
        except exceptions.CancelledError:
            # Currently the only exception designed be able to occur here.
            if fut.done() and not fut.cancelled():
                # Our Future was successfully set to True via _wake_up_next(),
                # but we are not about to successfully acquire(). Therefore we
                # must undo the bookkeeping already done and attempt to wake
                # up someone else.
                self._value += 1
            raise

        finally:
            # New waiters may have arrived but had to wait due to FIFO.
            # Wake up as many as are allowed.
            while self._value > 0:
                if not self._wake_up_next():
                    break  # There was no-one to wake up.
        return True

    def release(self):
        """Release a semaphore, incrementing the internal counter by one.

        When it was zero on entry and another task is waiting for it to
        become larger than zero again, wake up that task.
        """
        self._value += 1
        self._wake_up_next()

    def _wake_up_next(self):
        """Wake up the first waiter that isn't done."""
        if not self._waiters:
            return False

        for fut in self._waiters:
            if not fut.done():
                self._value -= 1
                fut.set_result(True)
                # `fut` is now `done()` and not `cancelled()`.
                return True
        return False


class BoundedSemaphore(Semaphore):
    """A bounded semaphore implementation.

    This raises ValueError in release() if it would increase the value
    above the initial value.
    """

    def __init__(self, value=1):
        self._bound_value = value
        super().__init__(value)

    def release(self):
        if self._value >= self._bound_value:
            raise ValueError('BoundedSemaphore released too many times')
        super().release()


class _BarrierState(enum.Enum):
    FILLING = 'filling'
    DRAINING = 'draining'
    RESETTING = 'resetting'
    BROKEN = 'broken'


class Barrier(mixins._LoopBoundMixin):
    """Asyncio equivalent to threading.Barrier

    Implements a Barrier primitive.
    Useful for synchronizing a fixed number of tasks at known synchronization
    points. Tasks block on 'wait()' and are simultaneously awoken once they
    have all made their call.
    """

    def __init__(self, parties):
        """Create a barrier, initialised to 'parties' tasks."""
        if parties < 1:
            raise ValueError('parties must be >= 1')

        self._cond = Condition() # notify all tasks when state changes

        self._parties = parties
        self._state = _BarrierState.FILLING
        self._count = 0       # count tasks in Barrier

    def __repr__(self):
        res = super().__repr__()
        extra = f'{self._state.value}'
        if not self.broken:
            extra += f', waiters:{self.n_waiting}/{self.parties}'
        return f'<{res[1:-1]} [{extra}]>'

    async def __aenter__(self):
        # wait for the barrier reaches the parties number
        # when start draining release and return index of waited task
        return await self.wait()

    async def __aexit__(self, *args):
        pass

    async def wait(self):
        """Wait for the barrier.

        When the specified number of tasks have started waiting, they are all
        simultaneously awoken.
        Returns an unique and individual index number from 0 to 'parties-1'.
        """
        async with self._cond:
            await self._block() # Block while the barrier drains or resets.
            try:
                index = self._count
                self._count += 1
                if index + 1 == self._parties:
                    # We release the barrier
                    await self._release()
                else:
                    await self._wait()
                return index
            finally:
                self._count -= 1
                # Wake up any tasks waiting for barrier to drain.
                self._exit()

    async def _block(self):
        # Block until the barrier is ready for us,
        # or raise an exception if it is broken.
        #
        # It is draining or resetting, wait until done
        # unless a CancelledError occurs
        await self._cond.wait_for(
            lambda: self._state not in (
                _BarrierState.DRAINING, _BarrierState.RESETTING
            )
        )

        # see if the barrier is in a broken state
        if self._state is _BarrierState.BROKEN:
            raise exceptions.BrokenBarrierError("Barrier aborted")

    async def _release(self):
        # Release the tasks waiting in the barrier.

        # Enter draining state.
        # Next waiting tasks will be blocked until the end of draining.
        self._state = _BarrierState.DRAINING
        self._cond.notify_all()

    async def _wait(self):
        # Wait in the barrier until we are released. Raise an exception
        # if the barrier is reset or broken.

        # wait for end of filling
        # unless a CancelledError occurs
        await self._cond.wait_for(lambda: self._state is not _BarrierState.FILLING)

        if self._state in (_BarrierState.BROKEN, _BarrierState.RESETTING):
            raise exceptions.BrokenBarrierError("Abort or reset of barrier")

    def _exit(self):
        # If we are the last tasks to exit the barrier, signal any tasks
        # waiting for the barrier to drain.
        if self._count == 0:
            if self._state in (_BarrierState.RESETTING, _BarrierState.DRAINING):
                self._state = _BarrierState.FILLING
            self._cond.notify_all()

    async def reset(self):
        """Reset the barrier to the initial state.

        Any tasks currently waiting will get the BrokenBarrier exception
        raised.
        """
        async with self._cond:
            if self._count > 0:
                if self._state is not _BarrierState.RESETTING:
                    #reset the barrier, waking up tasks
                    self._state = _BarrierState.RESETTING
            else:
                self._state = _BarrierState.FILLING
            self._cond.notify_all()

    async def abort(self):
        """Place the barrier into a 'broken' state.

        Useful in case of error.  Any currently waiting tasks and tasks
        attempting to 'wait()' will have BrokenBarrierError raised.
        """
        async with self._cond:
            self._state = _BarrierState.BROKEN
            self._cond.notify_all()

    @property
    def parties(self):
        """Return the number of tasks required to trip the barrier."""
        return self._parties

    @property
    def n_waiting(self):
        """Return the number of tasks currently waiting at the barrier."""
        if self._state is _BarrierState.FILLING:
            return self._count
        return 0

    @property
    def broken(self):
        """Return True if the barrier is in a broken state."""
        return self._state is _BarrierState.BROKEN
```
