## Supplementary software v0.2.1 for "Virtual control arms for paediatric myopia trials: external validation of axial-elongation models": mixins.py

```
"""Event loop mixins."""

import threading
from . import events

_global_lock = threading.Lock()


class _LoopBoundMixin:
    _loop = None

    def _get_loop(self):
        loop = events._get_running_loop()

        if self._loop is None:
            with _global_lock:
                if self._loop is None:
                    self._loop = loop
        if loop is not self._loop:
            raise RuntimeError(f'{self!r} is bound to a different event loop')
        return loop
```
