## Supplementary software v0.2.1 for "Virtual control arms for paediatric myopia trials: external validation of axial-elongation models": proactor_events.py

```
"""Event loop using a proactor and related classes.

A proactor is a "notify-on-completion" multiplexer.  Currently a
proactor is only implemented on Windows with IOCP.
"""

__all__ = 'BaseProactorEventLoop',

import io
import os
import socket
import warnings
import signal
import threading
import collections

from . import base_events
from . import constants
from . import futures
from . import exceptions
from . import protocols
from . import sslproto
from . import transports
from . import trsock
from .log import logger


def _set_socket_extra(transport, sock):
    transport._extra['socket'] = trsock.TransportSocket(sock)

    try:
        transport._extra['sockname'] = sock.getsockname()
    except socket.error:
        if transport._loop.get_debug():
            logger.warning(
                "getsockname() failed on %r", sock, exc_info=True)

    if 'peername' not in transport._extra:
        try:
            transport._extra['peername'] = sock.getpeername()
        except socket.error:
            # UDP sockets may not have a peer name
            transport._extra['peername'] = None


class _ProactorBasePipeTransport(transports._FlowControlMixin,
                                 transports.BaseTransport):
    """Base class for pipe and socket transports."""

    def __init__(self, loop, sock, protocol, waiter=None,
                 extra=None, server=None):
        super().__init__(extra, loop)
        self._set_extra(sock)
        self._sock = sock
        self.set_protocol(protocol)
        self._server = server
        self._buffer = None  # None or bytearray.
        self._read_fut = None
        self._write_fut = None
        self._pending_write = 0
        self._conn_lost = 0
        self._closing = False  # Set when close() called.
        self._called_connection_lost = False
        self._eof_written = False
        if self._server is not None:
            self._server._attach(self)
        self._loop.call_soon(self._protocol.connection_made, self)
        if waiter is not None:
            # only wake up the waiter when connection_made() has been called
            self._loop.call_soon(futures._set_result_unless_cancelled,
                                 waiter, None)

    def __repr__(self):
        info = [self.__class__.__name__]
        if self._sock is None:
            info.append('closed')
        elif self._closing:
            info.append('closing')
        if self._sock is not None:
            info.append(f'fd={self._sock.fileno()}')
        if self._read_fut is not None:
            info.append(f'read={self._read_fut!r}')
        if self._write_fut is not None:
            info.append(f'write={self._write_fut!r}')
        if self._buffer:
            info.append(f'write_bufsize={len(self._buffer)}')
        if self._eof_written:
            info.append('EOF written')
        return '<{}>'.format(' '.join(info))

    def _set_extra(self, sock):
        self._extra['pipe'] = sock

    def set_protocol(self, protocol):
        self._protocol = protocol

    def get_protocol(self):
        return self._protocol

    def is_closing(self):
        return self._closing

    def close(self):
        if self._closing:
            return
        self._closing = True
        self._conn_lost += 1
        if not self._buffer and self._write_fut is None:
            self._loop.call_soon(self._call_connection_lost, None)
        if self._read_fut is not None:
            self._read_fut.cancel()
            self._read_fut = None

    def __del__(self, _warn=warnings.warn):
        if self._sock is not None:
            _warn(f"unclosed transport {self!r}", ResourceWarning, source=self)
            self._sock.close()

    def _fatal_error(self, exc, message='Fatal error on pipe transport'):
        try:
            if isinstance(exc, OSError):
                if self._loop.get_debug():
                    logger.debug("%r: %s", self, message, exc_info=True)
            else:
                self._loop.call_exception_handler({
                    'message': message,
                    'exception': exc,
                    'transport': self,
                    'protocol': self._protocol,
                })
        finally:
            self._force_close(exc)

    def _force_close(self, exc):
        if self._empty_waiter is not None and not self._empty_waiter.done():
            if exc is None:
                self._empty_waiter.set_result(None)
            else:
                self._empty_waiter.set_exception(exc)
        if self._closing and self._called_connection_lost:
            return
        self._closing = True
        self._conn_lost += 1
        if self._write_fut:
            self._write_fut.cancel()
            self._write_fut = None
        if self._read_fut:
            self._read_fut.cancel()
            self._read_fut = None
        self._pending_write = 0
        self._buffer = None
        self._loop.call_soon(self._call_connection_lost, exc)

    def _call_connection_lost(self, exc):
        if self._called_connection_lost:
            return
        try:
            self._protocol.connection_lost(exc)
        finally:
            # XXX If there is a pending overlapped read on the other
            # end then it may fail with ERROR_NETNAME_DELETED if we
            # just close our end.  First calling shutdown() seems to
            # cure it, but maybe using DisconnectEx() would be better.
            if hasattr(self._sock, 'shutdown') and self._sock.fileno() != -1:
                self._sock.shutdown(socket.SHUT_RDWR)
            self._sock.close()
            self._sock = None
            server = self._server
            if server is not None:
                server._detach(self)
                self._server = None
            self._called_connection_lost = True

    def get_write_buffer_size(self):
        size = self._pending_write
        if self._buffer is not None:
            size += len(self._buffer)
        return size


class _ProactorReadPipeTransport(_ProactorBasePipeTransport,
                                 transports.ReadTransport):
    """Transport for read pipes."""

    def __init__(self, loop, sock, protocol, waiter=None,
                 extra=None, server=None, buffer_size=65536):
        self._pending_data_length = -1
        self._paused = True
        super().__init__(loop, sock, protocol, waiter, extra, server)

        self._data = bytearray(buffer_size)
        self._loop.call_soon(self._loop_reading)
        self._paused = False

    def is_reading(self):
        return not self._paused and not self._closing

    def pause_reading(self):
        if self._closing or self._paused:
            return
        self._paused = True

        # bpo-33694: Don't cancel self._read_fut because cancelling an
        # overlapped WSASend() loss silently data with the current proactor
        # implementation.
        #
        # If CancelIoEx() fails with ERROR_NOT_FOUND, it means that WSASend()
        # completed (even if HasOverlappedIoCompleted() returns 0), but
        # Overlapped.cancel() currently silently ignores the ERROR_NOT_FOUND
        # error. Once the overlapped is ignored, the IOCP loop will ignores the
        # completion I/O event and so not read the result of the overlapped
        # WSARecv().

        if self._loop.get_debug():
            logger.debug("%r pauses reading", self)

    def resume_reading(self):
        if self._closing or not self._paused:
            return

        self._paused = False
        if self._read_fut is None:
            self._loop.call_soon(self._loop_reading, None)

        length = self._pending_data_length
        self._pending_data_length = -1
        if length > -1:
            # Call the protocol method after calling _loop_reading(),
            # since the protocol can decide to pause reading again.
            self._loop.call_soon(self._data_received, self._data[:length], length)

        if self._loop.get_debug():
            logger.debug("%r resumes reading", self)

    def _eof_received(self):
        if self._loop.get_debug():
            logger.debug("%r received EOF", self)

        try:
            keep_open = self._protocol.eof_received()
        except (SystemExit, KeyboardInterrupt):
            raise
        except BaseException as exc:
            self._fatal_error(
                exc, 'Fatal error: protocol.eof_received() call failed.')
            return

        if not keep_open:
            self.close()

    def _data_received(self, data, length):
        if self._paused:
            # Don't call any protocol method while reading is paused.
            # The protocol will be called on resume_reading().
            assert self._pending_data_length == -1
            self._pending_data_length = length
            return

        if length == 0:
            self._eof_received()
            return

        if isinstance(self._protocol, protocols.BufferedProtocol):
            try:
                protocols._feed_data_to_buffered_proto(self._protocol, data)
            except (SystemExit, KeyboardInterrupt):
                raise
            except BaseException as exc:
                self._fatal_error(exc,
                                  'Fatal error: protocol.buffer_updated() '
                                  'call failed.')
                return
        else:
            self._protocol.data_received(data)

    def _loop_reading(self, fut=None):
        length = -1
        data = None
        try:
            if fut is not None:
                assert self._read_fut is fut or (self._read_fut is None and
                                                 self._closing)
                self._read_fut = None
                if fut.done():
                    # deliver data later in "finally" clause
                    length = fut.result()
                    if length == 0:
                        # we got end-of-file so no need to reschedule a new read
                        return

                    # It's a new slice so make it immutable so protocols upstream don't have problems
                    data = bytes(memoryview(self._data)[:length])
                else:
                    # the future will be replaced by next proactor.recv call
                    fut.cancel()

            if self._closing:
                # since close() has been called we ignore any read data
                return

            # bpo-33694: buffer_updated() has currently no fast path because of
            # a data loss issue caused by overlapped WSASend() cancellation.

            if not self._paused:
                # reschedule a new read
                self._read_fut = self._loop._proactor.recv_into(self._sock, self._data)
        except ConnectionAbortedError as exc:
            if not self._closing:
                self._fatal_error(exc, 'Fatal read error on pipe transport')
            elif self._loop.get_debug():
                logger.debug("Read error on pipe transport while closing",
                             exc_info=True)
        except ConnectionResetError as exc:
            self._force_close(exc)
        except OSError as exc:
            self._fatal_error(exc, 'Fatal read error on pipe transport')
        except exceptions.CancelledError:
            if not self._closing:
                raise
        else:
            if not self._paused:
                self._read_fut.add_done_callback(self._loop_reading)
        finally:
            if length > -1:
                self._data_received(data, length)


class _ProactorBaseWritePipeTransport(_ProactorBasePipeTransport,
                                      transports.WriteTransport):
    """Transport for write pipes."""

    _start_tls_compatible = True

    def __init__(self, *args, **kw):
        super().__init__(*args, **kw)
        self._empty_waiter = None

    def write(self, data):
        if not isinstance(data, (bytes, bytearray, memoryview)):
            raise TypeError(
                f"data argument must be a bytes-like object, "
                f"not {type(data).__name__}")
        if self._eof_written:
            raise RuntimeError('write_eof() already called')
        if self._empty_waiter is not None:
            raise RuntimeError('unable to write; sendfile is in progress')

        if not data:
            return

        if self._conn_lost:
            if self._conn_lost >= constants.LOG_THRESHOLD_FOR_CONNLOST_WRITES:
                logger.warning('socket.send() raised exception.')
            self._conn_lost += 1
            return

        # Observable states:
        # 1. IDLE: _write_fut and _buffer both None
        # 2. WRITING: _write_fut set; _buffer None
        # 3. BACKED UP: _write_fut set; _buffer a bytearray
        # We always copy the data, so the caller can't modify it
        # while we're still waiting for the I/O to happen.
        if self._write_fut is None:  # IDLE -> WRITING
            assert self._buffer is None
            # Pass a copy, except if it's already immutable.
            self._loop_writing(data=bytes(data))
        elif not self._buffer:  # WRITING -> BACKED UP
            # Make a mutable copy which we can extend.
            self._buffer = bytearray(data)
            self._maybe_pause_protocol()
        else:  # BACKED UP
            # Append to buffer (also copies).
            self._buffer.extend(data)
            self._maybe_pause_protocol()

    def _loop_writing(self, f=None, data=None):
        try:
            if f is not None and self._write_fut is None and self._closing:
                # XXX most likely self._force_close() has been called, and
                # it has set self._write_fut to None.
                return
            assert f is self._write_fut
            self._write_fut = None
            self._pending_write = 0
            if f:
                f.result()
            if data is None:
                data = self._buffer
                self._buffer = None
            if not data:
                if self._closing:
                    self._loop.call_soon(self._call_connection_lost, None)
                if self._eof_written:
                    self._sock.shutdown(socket.SHUT_WR)
                # Now that we've reduced the buffer size, tell the
                # protocol to resume writing if it was paused.  Note that
                # we do this last since the callback is called immediately
                # and it may add more data to the buffer (even causing the
                # protocol to be paused again).
                self._maybe_resume_protocol()
            else:
                self._write_fut = self._loop._proactor.send(self._sock, data)
                if not self._write_fut.done():
                    assert self._pending_write == 0
                    self._pending_write = len(data)
                    self._write_fut.add_done_callback(self._loop_writing)
                    self._maybe_pause_protocol()
                else:
                    self._write_fut.add_done_callback(self._loop_writing)
            if self._empty_waiter is not None and self._write_fut is None:
                self._empty_waiter.set_result(None)
        except ConnectionResetError as exc:
            self._force_close(exc)
        except OSError as exc:
            self._fatal_error(exc, 'Fatal write error on pipe transport')

    def can_write_eof(self):
        return True

    def write_eof(self):
        self.close()

    def abort(self):
        self._force_close(None)

    def _make_empty_waiter(self):
        if self._empty_waiter is not None:
            raise RuntimeError("Empty waiter is already set")
        self._empty_waiter = self._loop.create_future()
        if self._write_fut is None:
            self._empty_waiter.set_result(None)
        return self._empty_waiter

    def _reset_empty_waiter(self):
        self._empty_waiter = None


class _ProactorWritePipeTransport(_ProactorBaseWritePipeTransport):
    def __init__(self, *args, **kw):
        super().__init__(*args, **kw)
        self._read_fut = self._loop._proactor.recv(self._sock, 16)
        self._read_fut.add_done_callback(self._pipe_closed)

    def _pipe_closed(self, fut):
        if fut.cancelled():
            # the transport has been closed
            return
        assert fut.result() == b''
        if self._closing:
            assert self._read_fut is None
            return
        assert fut is self._read_fut, (fut, self._read_fut)
        self._read_fut = None
        if self._write_fut is not None:
            self._force_close(BrokenPipeError())
        else:
            self.close()


class _ProactorDatagramTransport(_ProactorBasePipeTransport,
                                 transports.DatagramTransport):
    max_size = 256 * 1024
    def __init__(self, loop, sock, protocol, address=None,
                 waiter=None, extra=None):
        self._address = address
        self._empty_waiter = None
        self._buffer_size = 0
        # We don't need to call _protocol.connection_made() since our base
        # constructor does it for us.
        super().__init__(loop, sock, protocol, waiter=waiter, extra=extra)

        # The base constructor sets _buffer = None, so we set it here
        self._buffer = collections.deque()
        self._loop.call_soon(self._loop_reading)

    def _set_extra(self, sock):
        _set_socket_extra(self, sock)

    def get_write_buffer_size(self):
        return self._buffer_size

    def abort(self):
        self._force_close(None)

    def sendto(self, data, addr=None):
        if not isinstance(data, (bytes, bytearray, memoryview)):
            raise TypeError('data argument must be bytes-like object (%r)',
                            type(data))

        if self._address is not None and addr not in (None, self._address):
            raise ValueError(
                f'Invalid address: must be None or {self._address}')

        if self._conn_lost and self._address:
            if self._conn_lost >= constants.LOG_THRESHOLD_FOR_CONNLOST_WRITES:
                logger.warning('socket.sendto() raised exception.')
            self._conn_lost += 1
            return

        # Ensure that what we buffer is immutable.
        self._buffer.append((bytes(data), addr))
        self._buffer_size += len(data) + 8  # include header bytes

        if self._write_fut is None:
            # No current write operations are active, kick one off
            self._loop_writing()
        # else: A write operation is already kicked off

        self._maybe_pause_protocol()

    def _loop_writing(self, fut=None):
        try:
            if self._conn_lost:
                return

            assert fut is self._write_fut
            self._write_fut = None
            if fut:
                # We are in a _loop_writing() done callback, get the result
                fut.result()

            if not self._buffer or (self._conn_lost and self._address):
                # The connection has been closed
                if self._closing:
                    self._loop.call_soon(self._call_connection_lost, None)
                return

            data, addr = self._buffer.popleft()
            self._buffer_size -= len(data)
            if self._address is not None:
                self._write_fut = self._loop._proactor.send(self._sock,
                                                            data)
            else:
                self._write_fut = self._loop._proactor.sendto(self._sock,
                                                              data,
                                                              addr=addr)
        except OSError as exc:
            self._protocol.error_received(exc)
        except Exception as exc:
            self._fatal_error(exc, 'Fatal write error on datagram transport')
        else:
            self._write_fut.add_done_callback(self._loop_writing)
            self._maybe_resume_protocol()

    def _loop_reading(self, fut=None):
        data = None
        try:
            if self._conn_lost:
                return

            assert self._read_fut is fut or (self._read_fut is None and
                                             self._closing)

            self._read_fut = None
            if fut is not None:
                res = fut.result()

                if self._closing:
                    # since close() has been called we ignore any read data
                    data = None
                    return

                if self._address is not None:
                    data, addr = res, self._address
                else:
                    data, addr = res

            if self._conn_lost:
                return
            if self._address is not None:
                self._read_fut = self._loop._proactor.recv(self._sock,
                                                           self.max_size)
            else:
                self._read_fut = self._loop._proactor.recvfrom(self._sock,
                                                               self.max_size)
        except OSError as exc:
            self._protocol.error_received(exc)
        except exceptions.CancelledError:
            if not self._closing:
                raise
        else:
            if self._read_fut is not None:
                self._read_fut.add_done_callback(self._loop_reading)
        finally:
            if data:
                self._protocol.datagram_received(data, addr)


class _ProactorDuplexPipeTransport(_ProactorReadPipeTransport,
                                   _ProactorBaseWritePipeTransport,
                                   transports.Transport):
    """Transport for duplex pipes."""

    def can_write_eof(self):
        return False

    def write_eof(self):
        raise NotImplementedError


class _ProactorSocketTransport(_ProactorReadPipeTransport,
                               _ProactorBaseWritePipeTransport,
                               transports.Transport):
    """Transport for connected sockets."""

    _sendfile_compatible = constants._SendfileMode.TRY_NATIVE

    def __init__(self, loop, sock, protocol, waiter=None,
                 extra=None, server=None):
        super().__init__(loop, sock, protocol, waiter, extra, server)
        base_events._set_nodelay(sock)

    def _set_extra(self, sock):
        _set_socket_extra(self, sock)

    def can_write_eof(self):
        return True

    def write_eof(self):
        if self._closing or self._eof_written:
            return
        self._eof_written = True
        if self._write_fut is None:
            self._sock.shutdown(socket.SHUT_WR)


class BaseProactorEventLoop(base_events.BaseEventLoop):

    def __init__(self, proactor):
        super().__init__()
        logger.debug('Using proactor: %s', proactor.__class__.__name__)
        self._proactor = proactor
        self._selector = proactor   # convenient alias
        self._self_reading_future = None
        self._accept_futures = {}   # socket file descriptor => Future
        proactor.set_loop(self)
        self._make_self_pipe()
        if threading.current_thread() is threading.main_thread():
            # wakeup fd can only be installed to a file descriptor from the main thread
            signal.set_wakeup_fd(self._csock.fileno())

    def _make_socket_transport(self, sock, protocol, waiter=None,
                               extra=None, server=None):
        return _ProactorSocketTransport(self, sock, protocol, waiter,
                                        extra, server)

    def _make_ssl_transport(
            self, rawsock, protocol, sslcontext, waiter=None,
            *, server_side=False, server_hostname=None,
            extra=None, server=None,
            ssl_handshake_timeout=None,
            ssl_shutdown_timeout=None):
        ssl_protocol = sslproto.SSLProtocol(
                self, protocol, sslcontext, waiter,
                server_side, server_hostname,
                ssl_handshake_timeout=ssl_handshake_timeout,
                ssl_shutdown_timeout=ssl_shutdown_timeout)
        _ProactorSocketTransport(self, rawsock, ssl_protocol,
                                 extra=extra, server=server)
        return ssl_protocol._app_transport

    def _make_datagram_transport(self, sock, protocol,
                                 address=None, waiter=None, extra=None):
        return _ProactorDatagramTransport(self, sock, protocol, address,
                                          waiter, extra)

    def _make_duplex_pipe_transport(self, sock, protocol, waiter=None,
                                    extra=None):
        return _ProactorDuplexPipeTransport(self,
                                            sock, protocol, waiter, extra)

    def _make_read_pipe_transport(self, sock, protocol, waiter=None,
                                  extra=None):
        return _ProactorReadPipeTransport(self, sock, protocol, waiter, extra)

    def _make_write_pipe_transport(self, sock, protocol, waiter=None,
                                   extra=None):
        # We want connection_lost() to be called when other end closes
        return _ProactorWritePipeTransport(self,
                                           sock, protocol, waiter, extra)

    def close(self):
        if self.is_running():
            raise RuntimeError("Cannot close a running event loop")
        if self.is_closed():
            return

        if threading.current_thread() is threading.main_thread():
            signal.set_wakeup_fd(-1)
        # Call these methods before closing the event loop (before calling
        # BaseEventLoop.close), because they can schedule callbacks with
        # call_soon(), which is forbidden when the event loop is closed.
        self._stop_accept_futures()
        self._close_self_pipe()
        self._proactor.close()
        self._proactor = None
        self._selector = None

        # Close the event loop
        super().close()

    async def sock_recv(self, sock, n):
        return await self._proactor.recv(sock, n)

    async def sock_recv_into(self, sock, buf):
        return await self._proactor.recv_into(sock, buf)

    async def sock_recvfrom(self, sock, bufsize):
        return await self._proactor.recvfrom(sock, bufsize)

    async def sock_recvfrom_into(self, sock, buf, nbytes=0):
        if not nbytes:
            nbytes = len(buf)

        return await self._proactor.recvfrom_into(sock, buf, nbytes)

    async def sock_sendall(self, sock, data):
        return await self._proactor.send(sock, data)

    async def sock_sendto(self, sock, data, address):
        return await self._proactor.sendto(sock, data, 0, address)

    async def sock_connect(self, sock, address):
        if self._debug and sock.gettimeout() != 0:
            raise ValueError("the socket must be non-blocking")
        return await self._proactor.connect(sock, address)

    async def sock_accept(self, sock):
        return await self._proactor.accept(sock)

    async def _sock_sendfile_native(self, sock, file, offset, count):
        try:
            fileno = file.fileno()
        except (AttributeError, io.UnsupportedOperation) as err:
            raise exceptions.SendfileNotAvailableError("not a regular file")
        try:
            fsize = os.fstat(fileno).st_size
        except OSError:
            raise exceptions.SendfileNotAvailableError("not a regular file")
        blocksize = count if count else fsize
        if not blocksize:
            return 0  # empty file

        blocksize = min(blocksize, 0xffff_ffff)
        end_pos = min(offset + count, fsize) if count else fsize
        offset = min(offset, fsize)
        total_sent = 0
        try:
            while True:
                blocksize = min(end_pos - offset, blocksize)
                if blocksize <= 0:
                    return total_sent
                await self._proactor.sendfile(sock, file, offset, blocksize)
                offset += blocksize
                total_sent += blocksize
        finally:
            if total_sent > 0:
                file.seek(offset)

    async def _sendfile_native(self, transp, file, offset, count):
        resume_reading = transp.is_reading()
        transp.pause_reading()
        await transp._make_empty_waiter()
        try:
            return await self.sock_sendfile(transp._sock, file, offset, count,
                                            fallback=False)
        finally:
            transp._reset_empty_waiter()
            if resume_reading:
                transp.resume_reading()

    def _close_self_pipe(self):
        if self._self_reading_future is not None:
            self._self_reading_future.cancel()
            self._self_reading_future = None
        self._ssock.close()
        self._ssock = None
        self._csock.close()
        self._csock = None
        self._internal_fds -= 1

    def _make_self_pipe(self):
        # A self-socket, really. :-)
        self._ssock, self._csock = socket.socketpair()
        self._ssock.setblocking(False)
        self._csock.setblocking(False)
        self._internal_fds += 1

    def _loop_self_reading(self, f=None):
        try:
            if f is not None:
                f.result()  # may raise
            if self._self_reading_future is not f:
                # When we scheduled this Future, we assigned it to
                # _self_reading_future. If it's not there now, something has
                # tried to cancel the loop while this callback was still in the
                # queue (see windows_events.ProactorEventLoop.run_forever). In
                # that case stop here instead of continuing to schedule a new
                # iteration.
                return
            f = self._proactor.recv(self._ssock, 4096)
        except exceptions.CancelledError:
            # _close_self_pipe() has been called, stop waiting for data
            return
        except (SystemExit, KeyboardInterrupt):
            raise
        except BaseException as exc:
            self.call_exception_handler({
                'message': 'Error on reading from the event loop self pipe',
                'exception': exc,
                'loop': self,
            })
        else:
            self._self_reading_future = f
            f.add_done_callback(self._loop_self_reading)

    def _write_to_self(self):
        # This may be called from a different thread, possibly after
        # _close_self_pipe() has been called or even while it is
        # running.  Guard for self._csock being None or closed.  When
        # a socket is closed, send() raises OSError (with errno set to
        # EBADF, but let's not rely on the exact error code).
        csock = self._csock
        if csock is None:
            return

        try:
            csock.send(b'\0')
        except OSError:
            if self._debug:
                logger.debug("Fail to write a null byte into the "
                             "self-pipe socket",
                             exc_info=True)

    def _start_serving(self, protocol_factory, sock,
                       sslcontext=None, server=None, backlog=100,
                       ssl_handshake_timeout=None,
                       ssl_shutdown_timeout=None):

        def loop(f=None):
            try:
                if f is not None:
                    conn, addr = f.result()
                    if self._debug:
                        logger.debug("%r got a new connection from %r: %r",
                                     server, addr, conn)
                    protocol = protocol_factory()
                    if sslcontext is not None:
                        self._make_ssl_transport(
                            conn, protocol, sslcontext, server_side=True,
                            extra={'peername': addr}, server=server,
                            ssl_handshake_timeout=ssl_handshake_timeout,
                            ssl_shutdown_timeout=ssl_shutdown_timeout)
                    else:
                        self._make_socket_transport(
                            conn, protocol,
                            extra={'peername': addr}, server=server)
                if self.is_closed():
                    return
                f = self._proactor.accept(sock)
            except OSError as exc:
                if sock.fileno() != -1:
                    self.call_exception_handler({
                        'message': 'Accept failed on a socket',
                        'exception': exc,
                        'socket': trsock.TransportSocket(sock),
                    })
                    sock.close()
                elif self._debug:
                    logger.debug("Accept failed on socket %r",
                                 sock, exc_info=True)
            except exceptions.CancelledError:
                sock.close()
            else:
                self._accept_futures[sock.fileno()] = f
                f.add_done_callback(loop)

        self.call_soon(loop)

    def _process_events(self, event_list):
        # Events are processed in the IocpProactor._poll() method
        pass

    def _stop_accept_futures(self):
        for future in self._accept_futures.values():
            future.cancel()
        self._accept_futures.clear()

    def _stop_serving(self, sock):
        future = self._accept_futures.pop(sock.fileno(), None)
        if future:
            future.cancel()
        self._proactor._stop_serving(sock)
        sock.close()
```
