## Supplementary software v0.2.1 for "Virtual control arms for paediatric myopia trials: external validation of axial-elongation models": protocols.py

```
"""Abstract Protocol base classes."""

__all__ = (
    'BaseProtocol', 'Protocol', 'DatagramProtocol',
    'SubprocessProtocol', 'BufferedProtocol',
)


class BaseProtocol:
    """Common base class for protocol interfaces.

    Usually user implements protocols that derived from BaseProtocol
    like Protocol or ProcessProtocol.

    The only case when BaseProtocol should be implemented directly is
    write-only transport like write pipe
    """

    __slots__ = ()

    def connection_made(self, transport):
        """Called when a connection is made.

        The argument is the transport representing the pipe connection.
        To receive data, wait for data_received() calls.
        When the connection is closed, connection_lost() is called.
        """

    def connection_lost(self, exc):
        """Called when the connection is lost or closed.

        The argument is an exception object or None (the latter
        meaning a regular EOF is received or the connection was
        aborted or closed).
        """

    def pause_writing(self):
        """Called when the transport's buffer goes over the high-water mark.

        Pause and resume calls are paired -- pause_writing() is called
        once when the buffer goes strictly over the high-water mark
        (even if subsequent writes increases the buffer size even
        more), and eventually resume_writing() is called once when the
        buffer size reaches the low-water mark.

        Note that if the buffer size equals the high-water mark,
        pause_writing() is not called -- it must go strictly over.
        Conversely, resume_writing() is called when the buffer size is
        equal or lower than the low-water mark.  These end conditions
        are important to ensure that things go as expected when either
        mark is zero.

        NOTE: This is the only Protocol callback that is not called
        through EventLoop.call_soon() -- if it were, it would have no
        effect when it's most needed (when the app keeps writing
        without yielding until pause_writing() is called).
        """

    def resume_writing(self):
        """Called when the transport's buffer drains below the low-water mark.

        See pause_writing() for details.
        """


class Protocol(BaseProtocol):
    """Interface for stream protocol.

    The user should implement this interface.  They can inherit from
    this class but don't need to.  The implementations here do
    nothing (they don't raise exceptions).

    When the user wants to requests a transport, they pass a protocol
    factory to a utility function (e.g., EventLoop.create_connection()).

    When the connection is made successfully, connection_made() is
    called with a suitable transport object.  Then data_received()
    will be called 0 or more times with data (bytes) received from the
    transport; finally, connection_lost() will be called exactly once
    with either an exception object or None as an argument.

    State machine of calls:

      start -> CM [-> DR*] [-> ER?] -> CL -> end

    * CM: connection_made()
    * DR: data_received()
    * ER: eof_received()
    * CL: connection_lost()
    """

    __slots__ = ()

    def data_received(self, data):
        """Called when some data is received.

        The argument is a bytes object.
        """

    def eof_received(self):
        """Called when the other end calls write_eof() or equivalent.

        If this returns a false value (including None), the transport
        will close itself.  If it returns a true value, closing the
        transport is up to the protocol.
        """


class BufferedProtocol(BaseProtocol):
    """Interface for stream protocol with manual buffer control.

    Event methods, such as `create_server` and `create_connection`,
    accept factories that return protocols that implement this interface.

    The idea of BufferedProtocol is that it allows to manually allocate
    and control the receive buffer.  Event loops can then use the buffer
    provided by the protocol to avoid unnecessary data copies.  This
    can result in noticeable performance improvement for protocols that
    receive big amounts of data.  Sophisticated protocols can allocate
    the buffer only once at creation time.

    State machine of calls:

      start -> CM [-> GB [-> BU?]]* [-> ER?] -> CL -> end

    * CM: connection_made()
    * GB: get_buffer()
    * BU: buffer_updated()
    * ER: eof_received()
    * CL: connection_lost()
    """

    __slots__ = ()

    def get_buffer(self, sizehint):
        """Called to allocate a new receive buffer.

        *sizehint* is a recommended minimal size for the returned
        buffer.  When set to -1, the buffer size can be arbitrary.

        Must return an object that implements the
        :ref:`buffer protocol <bufferobjects>`.
        It is an error to return a zero-sized buffer.
        """

    def buffer_updated(self, nbytes):
        """Called when the buffer was updated with the received data.

        *nbytes* is the total number of bytes that were written to
        the buffer.
        """

    def eof_received(self):
        """Called when the other end calls write_eof() or equivalent.

        If this returns a false value (including None), the transport
        will close itself.  If it returns a true value, closing the
        transport is up to the protocol.
        """


class DatagramProtocol(BaseProtocol):
    """Interface for datagram protocol."""

    __slots__ = ()

    def datagram_received(self, data, addr):
        """Called when some datagram is received."""

    def error_received(self, exc):
        """Called when a send or receive operation raises an OSError.

        (Other than BlockingIOError or InterruptedError.)
        """


class SubprocessProtocol(BaseProtocol):
    """Interface for protocol for subprocess calls."""

    __slots__ = ()

    def pipe_data_received(self, fd, data):
        """Called when the subprocess writes data into stdout/stderr pipe.

        fd is int file descriptor.
        data is bytes object.
        """

    def pipe_connection_lost(self, fd, exc):
        """Called when a file descriptor associated with the child process is
        closed.

        fd is the int file descriptor that was closed.
        """

    def process_exited(self):
        """Called when subprocess has exited."""


def _feed_data_to_buffered_proto(proto, data):
    data_len = len(data)
    while data_len:
        buf = proto.get_buffer(data_len)
        buf_len = len(buf)
        if not buf_len:
            raise RuntimeError('get_buffer() returned an empty buffer')

        if buf_len >= data_len:
            buf[:data_len] = data
            proto.buffer_updated(data_len)
            return
        else:
            buf[:buf_len] = data[:buf_len]
            proto.buffer_updated(buf_len)
            data = data[buf_len:]
            data_len = len(data)
```
