## Supplementary software v0.2.1 for "Virtual control arms for paediatric myopia trials: external validation of axial-elongation models": queues.py

```
__all__ = (
    'Queue',
    'PriorityQueue',
    'LifoQueue',
    'QueueFull',
    'QueueEmpty',
    'QueueShutDown',
)

import collections
import heapq
from types import GenericAlias

from . import locks
from . import mixins


class QueueEmpty(Exception):
    """Raised when Queue.get_nowait() is called on an empty Queue."""
    pass


class QueueFull(Exception):
    """Raised when the Queue.put_nowait() method is called on a full Queue."""
    pass


class QueueShutDown(Exception):
    """Raised when putting on to or getting from a shut-down Queue."""
    pass


class Queue(mixins._LoopBoundMixin):
    """A queue, useful for coordinating producer and consumer coroutines.

    If maxsize is less than or equal to zero, the queue size is infinite. If it
    is an integer greater than 0, then "await put()" will block when the
    queue reaches maxsize, until an item is removed by get().

    Unlike the standard library Queue, you can reliably know this Queue's size
    with qsize(), since your single-threaded asyncio application won't be
    interrupted between calling qsize() and doing an operation on the Queue.
    """

    def __init__(self, maxsize=0):
        self._maxsize = maxsize

        # Futures.
        self._getters = collections.deque()
        # Futures.
        self._putters = collections.deque()
        self._unfinished_tasks = 0
        self._finished = locks.Event()
        self._finished.set()
        self._init(maxsize)
        self._is_shutdown = False

    # These three are overridable in subclasses.

    def _init(self, maxsize):
        self._queue = collections.deque()

    def _get(self):
        return self._queue.popleft()

    def _put(self, item):
        self._queue.append(item)

    # End of the overridable methods.

    def _wakeup_next(self, waiters):
        # Wake up the next waiter (if any) that isn't cancelled.
        while waiters:
            waiter = waiters.popleft()
            if not waiter.done():
                waiter.set_result(None)
                break

    def __repr__(self):
        return f'<{type(self).__name__} at {id(self):#x} {self._format()}>'

    def __str__(self):
        return f'<{type(self).__name__} {self._format()}>'

    __class_getitem__ = classmethod(GenericAlias)

    def _format(self):
        result = f'maxsize={self._maxsize!r}'
        if getattr(self, '_queue', None):
            result += f' _queue={list(self._queue)!r}'
        if self._getters:
            result += f' _getters[{len(self._getters)}]'
        if self._putters:
            result += f' _putters[{len(self._putters)}]'
        if self._unfinished_tasks:
            result += f' tasks={self._unfinished_tasks}'
        if self._is_shutdown:
            result += ' shutdown'
        return result

    def qsize(self):
        """Number of items in the queue."""
        return len(self._queue)

    @property
    def maxsize(self):
        """Number of items allowed in the queue."""
        return self._maxsize

    def empty(self):
        """Return True if the queue is empty, False otherwise."""
        return not self._queue

    def full(self):
        """Return True if there are maxsize items in the queue.

        Note: if the Queue was initialized with maxsize=0 (the default),
        then full() is never True.
        """
        if self._maxsize <= 0:
            return False
        else:
            return self.qsize() >= self._maxsize

    async def put(self, item):
        """Put an item into the queue.

        Put an item into the queue. If the queue is full, wait until a free
        slot is available before adding item.

        Raises QueueShutDown if the queue has been shut down.
        """
        while self.full():
            if self._is_shutdown:
                raise QueueShutDown
            putter = self._get_loop().create_future()
            self._putters.append(putter)
            try:
                await putter
            except:
                putter.cancel()  # Just in case putter is not done yet.
                try:
                    # Clean self._putters from canceled putters.
                    self._putters.remove(putter)
                except ValueError:
                    # The putter could be removed from self._putters by a
                    # previous get_nowait call or a shutdown call.
                    pass
                if not self.full() and not putter.cancelled():
                    # We were woken up by get_nowait(), but can't take
                    # the call.  Wake up the next in line.
                    self._wakeup_next(self._putters)
                raise
        return self.put_nowait(item)

    def put_nowait(self, item):
        """Put an item into the queue without blocking.

        If no free slot is immediately available, raise QueueFull.

        Raises QueueShutDown if the queue has been shut down.
        """
        if self._is_shutdown:
            raise QueueShutDown
        if self.full():
            raise QueueFull
        self._put(item)
        self._unfinished_tasks += 1
        self._finished.clear()
        self._wakeup_next(self._getters)

    async def get(self):
        """Remove and return an item from the queue.

        If queue is empty, wait until an item is available.

        Raises QueueShutDown if the queue has been shut down and is empty, or
        if the queue has been shut down immediately.
        """
        while self.empty():
            if self._is_shutdown and self.empty():
                raise QueueShutDown
            getter = self._get_loop().create_future()
            self._getters.append(getter)
            try:
                await getter
            except:
                getter.cancel()  # Just in case getter is not done yet.
                try:
                    # Clean self._getters from canceled getters.
                    self._getters.remove(getter)
                except ValueError:
                    # The getter could be removed from self._getters by a
                    # previous put_nowait call, or a shutdown call.
                    pass
                if not self.empty() and not getter.cancelled():
                    # We were woken up by put_nowait(), but can't take
                    # the call.  Wake up the next in line.
                    self._wakeup_next(self._getters)
                raise
        return self.get_nowait()

    def get_nowait(self):
        """Remove and return an item from the queue.

        Return an item if one is immediately available, else raise QueueEmpty.

        Raises QueueShutDown if the queue has been shut down and is empty, or
        if the queue has been shut down immediately.
        """
        if self.empty():
            if self._is_shutdown:
                raise QueueShutDown
            raise QueueEmpty
        item = self._get()
        self._wakeup_next(self._putters)
        return item

    def task_done(self):
        """Indicate that a formerly enqueued task is complete.

        Used by queue consumers. For each get() used to fetch a task,
        a subsequent call to task_done() tells the queue that the processing
        on the task is complete.

        If a join() is currently blocking, it will resume when all items have
        been processed (meaning that a task_done() call was received for every
        item that had been put() into the queue).

        shutdown(immediate=True) calls task_done() for each remaining item in
        the queue.

        Raises ValueError if called more times than there were items placed in
        the queue.
        """
        if self._unfinished_tasks <= 0:
            raise ValueError('task_done() called too many times')
        self._unfinished_tasks -= 1
        if self._unfinished_tasks == 0:
            self._finished.set()

    async def join(self):
        """Block until all items in the queue have been gotten and processed.

        The count of unfinished tasks goes up whenever an item is added to the
        queue. The count goes down whenever a consumer calls task_done() to
        indicate that the item was retrieved and all work on it is complete.
        When the count of unfinished tasks drops to zero, join() unblocks.
        """
        if self._unfinished_tasks > 0:
            await self._finished.wait()

    def shutdown(self, immediate=False):
        """Shut-down the queue, making queue gets and puts raise QueueShutDown.

        By default, gets will only raise once the queue is empty. Set
        'immediate' to True to make gets raise immediately instead.

        All blocked callers of put() and get() will be unblocked. If
        'immediate', a task is marked as done for each item remaining in
        the queue, which may unblock callers of join().
        """
        self._is_shutdown = True
        if immediate:
            while not self.empty():
                self._get()
                if self._unfinished_tasks > 0:
                    self._unfinished_tasks -= 1
            if self._unfinished_tasks == 0:
                self._finished.set()
        # All getters need to re-check queue-empty to raise ShutDown
        while self._getters:
            getter = self._getters.popleft()
            if not getter.done():
                getter.set_result(None)
        while self._putters:
            putter = self._putters.popleft()
            if not putter.done():
                putter.set_result(None)


class PriorityQueue(Queue):
    """A subclass of Queue; retrieves entries in priority order (lowest first).

    Entries are typically tuples of the form: (priority number, data).
    """

    def _init(self, maxsize):
        self._queue = []

    def _put(self, item, heappush=heapq.heappush):
        heappush(self._queue, item)

    def _get(self, heappop=heapq.heappop):
        return heappop(self._queue)


class LifoQueue(Queue):
    """A subclass of Queue that retrieves most recently added entries first."""

    def _init(self, maxsize):
        self._queue = []

    def _put(self, item):
        self._queue.append(item)

    def _get(self):
        return self._queue.pop()
```
