## Supplementary software v0.2.1 for "Virtual control arms for paediatric myopia trials: external validation of axial-elongation models": runners.py

```
__all__ = ('Runner', 'run')

import contextvars
import enum
import functools
import threading
import signal
from . import coroutines
from . import events
from . import exceptions
from . import tasks
from . import constants

class _State(enum.Enum):
    CREATED = "created"
    INITIALIZED = "initialized"
    CLOSED = "closed"


class Runner:
    """A context manager that controls event loop life cycle.

    The context manager always creates a new event loop,
    allows to run async functions inside it,
    and properly finalizes the loop at the context manager exit.

    If debug is True, the event loop will be run in debug mode.
    If loop_factory is passed, it is used for new event loop creation.

    asyncio.run(main(), debug=True)

    is a shortcut for

    with asyncio.Runner(debug=True) as runner:
        runner.run(main())

    The run() method can be called multiple times within the runner's context.

    This can be useful for interactive console (e.g. IPython),
    unittest runners, console tools, -- everywhere when async code
    is called from existing sync framework and where the preferred single
    asyncio.run() call doesn't work.

    """

    # Note: the class is final, it is not intended for inheritance.

    def __init__(self, *, debug=None, loop_factory=None):
        self._state = _State.CREATED
        self._debug = debug
        self._loop_factory = loop_factory
        self._loop = None
        self._context = None
        self._interrupt_count = 0
        self._set_event_loop = False

    def __enter__(self):
        self._lazy_init()
        return self

    def __exit__(self, exc_type, exc_val, exc_tb):
        self.close()

    def close(self):
        """Shutdown and close event loop."""
        if self._state is not _State.INITIALIZED:
            return
        try:
            loop = self._loop
            _cancel_all_tasks(loop)
            loop.run_until_complete(loop.shutdown_asyncgens())
            loop.run_until_complete(
                loop.shutdown_default_executor(constants.THREAD_JOIN_TIMEOUT))
        finally:
            if self._set_event_loop:
                events.set_event_loop(None)
            loop.close()
            self._loop = None
            self._state = _State.CLOSED

    def get_loop(self):
        """Return embedded event loop."""
        self._lazy_init()
        return self._loop

    def run(self, coro, *, context=None):
        """Run a coroutine inside the embedded event loop."""
        if not coroutines.iscoroutine(coro):
            raise ValueError("a coroutine was expected, got {!r}".format(coro))

        if events._get_running_loop() is not None:
            # fail fast with short traceback
            raise RuntimeError(
                "Runner.run() cannot be called from a running event loop")

        self._lazy_init()

        if context is None:
            context = self._context
        task = self._loop.create_task(coro, context=context)

        if (threading.current_thread() is threading.main_thread()
            and signal.getsignal(signal.SIGINT) is signal.default_int_handler
        ):
            sigint_handler = functools.partial(self._on_sigint, main_task=task)
            try:
                signal.signal(signal.SIGINT, sigint_handler)
            except ValueError:
                # `signal.signal` may throw if `threading.main_thread` does
                # not support signals (e.g. embedded interpreter with signals
                # not registered - see gh-91880)
                sigint_handler = None
        else:
            sigint_handler = None

        self._interrupt_count = 0
        try:
            return self._loop.run_until_complete(task)
        except exceptions.CancelledError:
            if self._interrupt_count > 0:
                uncancel = getattr(task, "uncancel", None)
                if uncancel is not None and uncancel() == 0:
                    raise KeyboardInterrupt()
            raise  # CancelledError
        finally:
            if (sigint_handler is not None
                and signal.getsignal(signal.SIGINT) is sigint_handler
            ):
                signal.signal(signal.SIGINT, signal.default_int_handler)

    def _lazy_init(self):
        if self._state is _State.CLOSED:
            raise RuntimeError("Runner is closed")
        if self._state is _State.INITIALIZED:
            return
        if self._loop_factory is None:
            self._loop = events.new_event_loop()
            if not self._set_event_loop:
                # Call set_event_loop only once to avoid calling
                # attach_loop multiple times on child watchers
                events.set_event_loop(self._loop)
                self._set_event_loop = True
        else:
            self._loop = self._loop_factory()
        if self._debug is not None:
            self._loop.set_debug(self._debug)
        self._context = contextvars.copy_context()
        self._state = _State.INITIALIZED

    def _on_sigint(self, signum, frame, main_task):
        self._interrupt_count += 1
        if self._interrupt_count == 1 and not main_task.done():
            main_task.cancel()
            # wakeup loop if it is blocked by select() with long timeout
            self._loop.call_soon_threadsafe(lambda: None)
            return
        raise KeyboardInterrupt()


def run(main, *, debug=None, loop_factory=None):
    """Execute the coroutine and return the result.

    This function runs the passed coroutine, taking care of
    managing the asyncio event loop, finalizing asynchronous
    generators and closing the default executor.

    This function cannot be called when another asyncio event loop is
    running in the same thread.

    If debug is True, the event loop will be run in debug mode.
    If loop_factory is passed, it is used for new event loop creation.

    This function always creates a new event loop and closes it at the end.
    It should be used as a main entry point for asyncio programs, and should
    ideally only be called once.

    The executor is given a timeout duration of 5 minutes to shutdown.
    If the executor hasn't finished within that duration, a warning is
    emitted and the executor is closed.

    Example:

        async def main():
            await asyncio.sleep(1)
            print('hello')

        asyncio.run(main())
    """
    if events._get_running_loop() is not None:
        # fail fast with short traceback
        raise RuntimeError(
            "asyncio.run() cannot be called from a running event loop")

    with Runner(debug=debug, loop_factory=loop_factory) as runner:
        return runner.run(main)


def _cancel_all_tasks(loop):
    to_cancel = tasks.all_tasks(loop)
    if not to_cancel:
        return

    for task in to_cancel:
        task.cancel()

    loop.run_until_complete(tasks.gather(*to_cancel, return_exceptions=True))

    for task in to_cancel:
        if task.cancelled():
            continue
        if task.exception() is not None:
            loop.call_exception_handler({
                'message': 'unhandled exception during asyncio.run() shutdown',
                'exception': task.exception(),
                'task': task,
            })
```
