## Supplementary software v0.2.1 for "Virtual control arms for paediatric myopia trials: external validation of axial-elongation models": selector_events.py

```
"""Event loop using a selector and related classes.

A selector is a "notify-when-ready" multiplexer.  For a subclass which
also includes support for signal handling, see the unix_events sub-module.
"""

__all__ = 'BaseSelectorEventLoop',

import collections
import errno
import functools
import itertools
import os
import selectors
import socket
import warnings
import weakref
try:
    import ssl
except ImportError:  # pragma: no cover
    ssl = None

from . import base_events
from . import constants
from . import events
from . import futures
from . import protocols
from . import sslproto
from . import transports
from . import trsock
from .log import logger

_HAS_SENDMSG = hasattr(socket.socket, 'sendmsg')

if _HAS_SENDMSG:
    try:
        SC_IOV_MAX = os.sysconf('SC_IOV_MAX')
    except OSError:
        # Fallback to send
        _HAS_SENDMSG = False

def _test_selector_event(selector, fd, event):
    # Test if the selector is monitoring 'event' events
    # for the file descriptor 'fd'.
    try:
        key = selector.get_key(fd)
    except KeyError:
        return False
    else:
        return bool(key.events & event)


class BaseSelectorEventLoop(base_events.BaseEventLoop):
    """Selector event loop.

    See events.EventLoop for API specification.
    """

    def __init__(self, selector=None):
        super().__init__()

        if selector is None:
            selector = selectors.DefaultSelector()
        logger.debug('Using selector: %s', selector.__class__.__name__)
        self._selector = selector
        self._make_self_pipe()
        self._transports = weakref.WeakValueDictionary()

    def _make_socket_transport(self, sock, protocol, waiter=None, *,
                               extra=None, server=None):
        self._ensure_fd_no_transport(sock)
        return _SelectorSocketTransport(self, sock, protocol, waiter,
                                        extra, server)

    def _make_ssl_transport(
            self, rawsock, protocol, sslcontext, waiter=None,
            *, server_side=False, server_hostname=None,
            extra=None, server=None,
            ssl_handshake_timeout=constants.SSL_HANDSHAKE_TIMEOUT,
            ssl_shutdown_timeout=constants.SSL_SHUTDOWN_TIMEOUT,
    ):
        self._ensure_fd_no_transport(rawsock)
        ssl_protocol = sslproto.SSLProtocol(
            self, protocol, sslcontext, waiter,
            server_side, server_hostname,
            ssl_handshake_timeout=ssl_handshake_timeout,
            ssl_shutdown_timeout=ssl_shutdown_timeout
        )
        _SelectorSocketTransport(self, rawsock, ssl_protocol,
                                 extra=extra, server=server)
        return ssl_protocol._app_transport

    def _make_datagram_transport(self, sock, protocol,
                                 address=None, waiter=None, extra=None):
        self._ensure_fd_no_transport(sock)
        return _SelectorDatagramTransport(self, sock, protocol,
                                          address, waiter, extra)

    def close(self):
        if self.is_running():
            raise RuntimeError("Cannot close a running event loop")
        if self.is_closed():
            return
        self._close_self_pipe()
        super().close()
        if self._selector is not None:
            self._selector.close()
            self._selector = None

    def _close_self_pipe(self):
        self._remove_reader(self._ssock.fileno())
        self._ssock.close()
        self._ssock = None
        self._csock.close()
        self._csock = None
        self._internal_fds -= 1

    def _make_self_pipe(self):
        # A self-socket, really. :-)
        self._ssock, self._csock = socket.socketpair()
        self._ssock.setblocking(False)
        self._csock.setblocking(False)
        self._internal_fds += 1
        self._add_reader(self._ssock.fileno(), self._read_from_self)

    def _process_self_data(self, data):
        pass

    def _read_from_self(self):
        while True:
            try:
                data = self._ssock.recv(4096)
                if not data:
                    break
                self._process_self_data(data)
            except InterruptedError:
                continue
            except BlockingIOError:
                break

    def _write_to_self(self):
        # This may be called from a different thread, possibly after
        # _close_self_pipe() has been called or even while it is
        # running.  Guard for self._csock being None or closed.  When
        # a socket is closed, send() raises OSError (with errno set to
        # EBADF, but let's not rely on the exact error code).
        csock = self._csock
        if csock is None:
            return

        try:
            csock.send(b'\0')
        except OSError:
            if self._debug:
                logger.debug("Fail to write a null byte into the "
                             "self-pipe socket",
                             exc_info=True)

    def _start_serving(self, protocol_factory, sock,
                       sslcontext=None, server=None, backlog=100,
                       ssl_handshake_timeout=constants.SSL_HANDSHAKE_TIMEOUT,
                       ssl_shutdown_timeout=constants.SSL_SHUTDOWN_TIMEOUT):
        self._add_reader(sock.fileno(), self._accept_connection,
                         protocol_factory, sock, sslcontext, server, backlog,
                         ssl_handshake_timeout, ssl_shutdown_timeout)

    def _accept_connection(
            self, protocol_factory, sock,
            sslcontext=None, server=None, backlog=100,
            ssl_handshake_timeout=constants.SSL_HANDSHAKE_TIMEOUT,
            ssl_shutdown_timeout=constants.SSL_SHUTDOWN_TIMEOUT):
        # This method is only called once for each event loop tick where the
        # listening socket has triggered an EVENT_READ. There may be multiple
        # connections waiting for an .accept() so it is called in a loop.
        # See https://bugs.python.org/issue27906 for more details.
        for _ in range(backlog):
            try:
                conn, addr = sock.accept()
                if self._debug:
                    logger.debug("%r got a new connection from %r: %r",
                                 server, addr, conn)
                conn.setblocking(False)
            except (BlockingIOError, InterruptedError, ConnectionAbortedError):
                # Early exit because the socket accept buffer is empty.
                return None
            except OSError as exc:
                # There's nowhere to send the error, so just log it.
                if exc.errno in (errno.EMFILE, errno.ENFILE,
                                 errno.ENOBUFS, errno.ENOMEM):
                    # Some platforms (e.g. Linux keep reporting the FD as
                    # ready, so we remove the read handler temporarily.
                    # We'll try again in a while.
                    self.call_exception_handler({
                        'message': 'socket.accept() out of system resource',
                        'exception': exc,
                        'socket': trsock.TransportSocket(sock),
                    })
                    self._remove_reader(sock.fileno())
                    self.call_later(constants.ACCEPT_RETRY_DELAY,
                                    self._start_serving,
                                    protocol_factory, sock, sslcontext, server,
                                    backlog, ssl_handshake_timeout,
                                    ssl_shutdown_timeout)
                else:
                    raise  # The event loop will catch, log and ignore it.
            else:
                extra = {'peername': addr}
                accept = self._accept_connection2(
                    protocol_factory, conn, extra, sslcontext, server,
                    ssl_handshake_timeout, ssl_shutdown_timeout)
                self.create_task(accept)

    async def _accept_connection2(
            self, protocol_factory, conn, extra,
            sslcontext=None, server=None,
            ssl_handshake_timeout=constants.SSL_HANDSHAKE_TIMEOUT,
            ssl_shutdown_timeout=constants.SSL_SHUTDOWN_TIMEOUT):
        protocol = None
        transport = None
        try:
            protocol = protocol_factory()
            waiter = self.create_future()
            if sslcontext:
                transport = self._make_ssl_transport(
                    conn, protocol, sslcontext, waiter=waiter,
                    server_side=True, extra=extra, server=server,
                    ssl_handshake_timeout=ssl_handshake_timeout,
                    ssl_shutdown_timeout=ssl_shutdown_timeout)
            else:
                transport = self._make_socket_transport(
                    conn, protocol, waiter=waiter, extra=extra,
                    server=server)

            try:
                await waiter
            except BaseException:
                transport.close()
                # gh-109534: When an exception is raised by the SSLProtocol object the
                # exception set in this future can keep the protocol object alive and
                # cause a reference cycle.
                waiter = None
                raise
                # It's now up to the protocol to handle the connection.

        except (SystemExit, KeyboardInterrupt):
            raise
        except BaseException as exc:
            if self._debug:
                context = {
                    'message':
                        'Error on transport creation for incoming connection',
                    'exception': exc,
                }
                if protocol is not None:
                    context['protocol'] = protocol
                if transport is not None:
                    context['transport'] = transport
                self.call_exception_handler(context)

    def _ensure_fd_no_transport(self, fd):
        fileno = fd
        if not isinstance(fileno, int):
            try:
                fileno = int(fileno.fileno())
            except (AttributeError, TypeError, ValueError):
                # This code matches selectors._fileobj_to_fd function.
                raise ValueError(f"Invalid file object: {fd!r}") from None
        transport = self._transports.get(fileno)
        if transport and not transport.is_closing():
            raise RuntimeError(
                f'File descriptor {fd!r} is used by transport '
                f'{transport!r}')

    def _add_reader(self, fd, callback, *args):
        self._check_closed()
        handle = events.Handle(callback, args, self, None)
        key = self._selector.get_map().get(fd)
        if key is None:
            self._selector.register(fd, selectors.EVENT_READ,
                                    (handle, None))
        else:
            mask, (reader, writer) = key.events, key.data
            self._selector.modify(fd, mask | selectors.EVENT_READ,
                                  (handle, writer))
            if reader is not None:
                reader.cancel()
        return handle

    def _remove_reader(self, fd):
        if self.is_closed():
            return False
        key = self._selector.get_map().get(fd)
        if key is None:
            return False
        mask, (reader, writer) = key.events, key.data
        mask &= ~selectors.EVENT_READ
        if not mask:
            self._selector.unregister(fd)
        else:
            self._selector.modify(fd, mask, (None, writer))

        if reader is not None:
            reader.cancel()
            return True
        else:
            return False

    def _add_writer(self, fd, callback, *args):
        self._check_closed()
        handle = events.Handle(callback, args, self, None)
        key = self._selector.get_map().get(fd)
        if key is None:
            self._selector.register(fd, selectors.EVENT_WRITE,
                                    (None, handle))
        else:
            mask, (reader, writer) = key.events, key.data
            self._selector.modify(fd, mask | selectors.EVENT_WRITE,
                                  (reader, handle))
            if writer is not None:
                writer.cancel()
        return handle

    def _remove_writer(self, fd):
        """Remove a writer callback."""
        if self.is_closed():
            return False
        key = self._selector.get_map().get(fd)
        if key is None:
            return False
        mask, (reader, writer) = key.events, key.data
        # Remove both writer and connector.
        mask &= ~selectors.EVENT_WRITE
        if not mask:
            self._selector.unregister(fd)
        else:
            self._selector.modify(fd, mask, (reader, None))

        if writer is not None:
            writer.cancel()
            return True
        else:
            return False

    def add_reader(self, fd, callback, *args):
        """Add a reader callback."""
        self._ensure_fd_no_transport(fd)
        self._add_reader(fd, callback, *args)

    def remove_reader(self, fd):
        """Remove a reader callback."""
        self._ensure_fd_no_transport(fd)
        return self._remove_reader(fd)

    def add_writer(self, fd, callback, *args):
        """Add a writer callback.."""
        self._ensure_fd_no_transport(fd)
        self._add_writer(fd, callback, *args)

    def remove_writer(self, fd):
        """Remove a writer callback."""
        self._ensure_fd_no_transport(fd)
        return self._remove_writer(fd)

    async def sock_recv(self, sock, n):
        """Receive data from the socket.

        The return value is a bytes object representing the data received.
        The maximum amount of data to be received at once is specified by
        nbytes.
        """
        base_events._check_ssl_socket(sock)
        if self._debug and sock.gettimeout() != 0:
            raise ValueError("the socket must be non-blocking")
        try:
            return sock.recv(n)
        except (BlockingIOError, InterruptedError):
            pass
        fut = self.create_future()
        fd = sock.fileno()
        self._ensure_fd_no_transport(fd)
        handle = self._add_reader(fd, self._sock_recv, fut, sock, n)
        fut.add_done_callback(
            functools.partial(self._sock_read_done, fd, handle=handle))
        return await fut

    def _sock_read_done(self, fd, fut, handle=None):
        if handle is None or not handle.cancelled():
            self.remove_reader(fd)

    def _sock_recv(self, fut, sock, n):
        # _sock_recv() can add itself as an I/O callback if the operation can't
        # be done immediately. Don't use it directly, call sock_recv().
        if fut.done():
            return
        try:
            data = sock.recv(n)
        except (BlockingIOError, InterruptedError):
            return  # try again next time
        except (SystemExit, KeyboardInterrupt):
            raise
        except BaseException as exc:
            fut.set_exception(exc)
        else:
            fut.set_result(data)

    async def sock_recv_into(self, sock, buf):
        """Receive data from the socket.

        The received data is written into *buf* (a writable buffer).
        The return value is the number of bytes written.
        """
        base_events._check_ssl_socket(sock)
        if self._debug and sock.gettimeout() != 0:
            raise ValueError("the socket must be non-blocking")
        try:
            return sock.recv_into(buf)
        except (BlockingIOError, InterruptedError):
            pass
        fut = self.create_future()
        fd = sock.fileno()
        self._ensure_fd_no_transport(fd)
        handle = self._add_reader(fd, self._sock_recv_into, fut, sock, buf)
        fut.add_done_callback(
            functools.partial(self._sock_read_done, fd, handle=handle))
        return await fut

    def _sock_recv_into(self, fut, sock, buf):
        # _sock_recv_into() can add itself as an I/O callback if the operation
        # can't be done immediately. Don't use it directly, call
        # sock_recv_into().
        if fut.done():
            return
        try:
            nbytes = sock.recv_into(buf)
        except (BlockingIOError, InterruptedError):
            return  # try again next time
        except (SystemExit, KeyboardInterrupt):
            raise
        except BaseException as exc:
            fut.set_exception(exc)
        else:
            fut.set_result(nbytes)

    async def sock_recvfrom(self, sock, bufsize):
        """Receive a datagram from a datagram socket.

        The return value is a tuple of (bytes, address) representing the
        datagram received and the address it came from.
        The maximum amount of data to be received at once is specified by
        nbytes.
        """
        base_events._check_ssl_socket(sock)
        if self._debug and sock.gettimeout() != 0:
            raise ValueError("the socket must be non-blocking")
        try:
            return sock.recvfrom(bufsize)
        except (BlockingIOError, InterruptedError):
            pass
        fut = self.create_future()
        fd = sock.fileno()
        self._ensure_fd_no_transport(fd)
        handle = self._add_reader(fd, self._sock_recvfrom, fut, sock, bufsize)
        fut.add_done_callback(
            functools.partial(self._sock_read_done, fd, handle=handle))
        return await fut

    def _sock_recvfrom(self, fut, sock, bufsize):
        # _sock_recvfrom() can add itself as an I/O callback if the operation
        # can't be done immediately. Don't use it directly, call
        # sock_recvfrom().
        if fut.done():
            return
        try:
            result = sock.recvfrom(bufsize)
        except (BlockingIOError, InterruptedError):
            return  # try again next time
        except (SystemExit, KeyboardInterrupt):
            raise
        except BaseException as exc:
            fut.set_exception(exc)
        else:
            fut.set_result(result)

    async def sock_recvfrom_into(self, sock, buf, nbytes=0):
        """Receive data from the socket.

        The received data is written into *buf* (a writable buffer).
        The return value is a tuple of (number of bytes written, address).
        """
        base_events._check_ssl_socket(sock)
        if self._debug and sock.gettimeout() != 0:
            raise ValueError("the socket must be non-blocking")
        if not nbytes:
            nbytes = len(buf)

        try:
            return sock.recvfrom_into(buf, nbytes)
        except (BlockingIOError, InterruptedError):
            pass
        fut = self.create_future()
        fd = sock.fileno()
        self._ensure_fd_no_transport(fd)
        handle = self._add_reader(fd, self._sock_recvfrom_into, fut, sock, buf,
                                  nbytes)
        fut.add_done_callback(
            functools.partial(self._sock_read_done, fd, handle=handle))
        return await fut

    def _sock_recvfrom_into(self, fut, sock, buf, bufsize):
        # _sock_recv_into() can add itself as an I/O callback if the operation
        # can't be done immediately. Don't use it directly, call
        # sock_recv_into().
        if fut.done():
            return
        try:
            result = sock.recvfrom_into(buf, bufsize)
        except (BlockingIOError, InterruptedError):
            return  # try again next time
        except (SystemExit, KeyboardInterrupt):
            raise
        except BaseException as exc:
            fut.set_exception(exc)
        else:
            fut.set_result(result)

    async def sock_sendall(self, sock, data):
        """Send data to the socket.

        The socket must be connected to a remote socket. This method continues
        to send data from data until either all data has been sent or an
        error occurs. None is returned on success. On error, an exception is
        raised, and there is no way to determine how much data, if any, was
        successfully processed by the receiving end of the connection.
        """
        base_events._check_ssl_socket(sock)
        if self._debug and sock.gettimeout() != 0:
            raise ValueError("the socket must be non-blocking")
        try:
            n = sock.send(data)
        except (BlockingIOError, InterruptedError):
            n = 0

        if n == len(data):
            # all data sent
            return

        fut = self.create_future()
        fd = sock.fileno()
        self._ensure_fd_no_transport(fd)
        # use a trick with a list in closure to store a mutable state
        handle = self._add_writer(fd, self._sock_sendall, fut, sock,
                                  memoryview(data), [n])
        fut.add_done_callback(
            functools.partial(self._sock_write_done, fd, handle=handle))
        return await fut

    def _sock_sendall(self, fut, sock, view, pos):
        if fut.done():
            # Future cancellation can be scheduled on previous loop iteration
            return
        start = pos[0]
        try:
            n = sock.send(view[start:])
        except (BlockingIOError, InterruptedError):
            return
        except (SystemExit, KeyboardInterrupt):
            raise
        except BaseException as exc:
            fut.set_exception(exc)
            return

        start += n

        if start == len(view):
            fut.set_result(None)
        else:
            pos[0] = start

    async def sock_sendto(self, sock, data, address):
        """Send data to the socket.

        The socket must be connected to a remote socket. This method continues
        to send data from data until either all data has been sent or an
        error occurs. None is returned on success. On error, an exception is
        raised, and there is no way to determine how much data, if any, was
        successfully processed by the receiving end of the connection.
        """
        base_events._check_ssl_socket(sock)
        if self._debug and sock.gettimeout() != 0:
            raise ValueError("the socket must be non-blocking")
        try:
            return sock.sendto(data, address)
        except (BlockingIOError, InterruptedError):
            pass

        fut = self.create_future()
        fd = sock.fileno()
        self._ensure_fd_no_transport(fd)
        # use a trick with a list in closure to store a mutable state
        handle = self._add_writer(fd, self._sock_sendto, fut, sock, data,
                                  address)
        fut.add_done_callback(
            functools.partial(self._sock_write_done, fd, handle=handle))
        return await fut

    def _sock_sendto(self, fut, sock, data, address):
        if fut.done():
            # Future cancellation can be scheduled on previous loop iteration
            return
        try:
            n = sock.sendto(data, 0, address)
        except (BlockingIOError, InterruptedError):
            return
        except (SystemExit, KeyboardInterrupt):
            raise
        except BaseException as exc:
            fut.set_exception(exc)
        else:
            fut.set_result(n)

    async def sock_connect(self, sock, address):
        """Connect to a remote socket at address.

        This method is a coroutine.
        """
        base_events._check_ssl_socket(sock)
        if self._debug and sock.gettimeout() != 0:
            raise ValueError("the socket must be non-blocking")

        if sock.family == socket.AF_INET or (
                base_events._HAS_IPv6 and sock.family == socket.AF_INET6):
            resolved = await self._ensure_resolved(
                address, family=sock.family, type=sock.type, proto=sock.proto,
                loop=self,
            )
            _, _, _, _, address = resolved[0]

        fut = self.create_future()
        self._sock_connect(fut, sock, address)
        try:
            return await fut
        finally:
            # Needed to break cycles when an exception occurs.
            fut = None

    def _sock_connect(self, fut, sock, address):
        fd = sock.fileno()
        try:
            sock.connect(address)
        except (BlockingIOError, InterruptedError):
            # Issue #23618: When the C function connect() fails with EINTR, the
            # connection runs in background. We have to wait until the socket
            # becomes writable to be notified when the connection succeed or
            # fails.
            self._ensure_fd_no_transport(fd)
            handle = self._add_writer(
                fd, self._sock_connect_cb, fut, sock, address)
            fut.add_done_callback(
                functools.partial(self._sock_write_done, fd, handle=handle))
        except (SystemExit, KeyboardInterrupt):
            raise
        except BaseException as exc:
            fut.set_exception(exc)
        else:
            fut.set_result(None)
        finally:
            fut = None

    def _sock_write_done(self, fd, fut, handle=None):
        if handle is None or not handle.cancelled():
            self.remove_writer(fd)

    def _sock_connect_cb(self, fut, sock, address):
        if fut.done():
            return

        try:
            err = sock.getsockopt(socket.SOL_SOCKET, socket.SO_ERROR)
            if err != 0:
                # Jump to any except clause below.
                raise OSError(err, f'Connect call failed {address}')
        except (BlockingIOError, InterruptedError):
            # socket is still registered, the callback will be retried later
            pass
        except (SystemExit, KeyboardInterrupt):
            raise
        except BaseException as exc:
            fut.set_exception(exc)
        else:
            fut.set_result(None)
        finally:
            fut = None

    async def sock_accept(self, sock):
        """Accept a connection.

        The socket must be bound to an address and listening for connections.
        The return value is a pair (conn, address) where conn is a new socket
        object usable to send and receive data on the connection, and address
        is the address bound to the socket on the other end of the connection.
        """
        base_events._check_ssl_socket(sock)
        if self._debug and sock.gettimeout() != 0:
            raise ValueError("the socket must be non-blocking")
        fut = self.create_future()
        self._sock_accept(fut, sock)
        return await fut

    def _sock_accept(self, fut, sock):
        fd = sock.fileno()
        try:
            conn, address = sock.accept()
            conn.setblocking(False)
        except (BlockingIOError, InterruptedError):
            self._ensure_fd_no_transport(fd)
            handle = self._add_reader(fd, self._sock_accept, fut, sock)
            fut.add_done_callback(
                functools.partial(self._sock_read_done, fd, handle=handle))
        except (SystemExit, KeyboardInterrupt):
            raise
        except BaseException as exc:
            fut.set_exception(exc)
        else:
            fut.set_result((conn, address))

    async def _sendfile_native(self, transp, file, offset, count):
        del self._transports[transp._sock_fd]
        resume_reading = transp.is_reading()
        transp.pause_reading()
        await transp._make_empty_waiter()
        try:
            return await self.sock_sendfile(transp._sock, file, offset, count,
                                            fallback=False)
        finally:
            transp._reset_empty_waiter()
            if resume_reading:
                transp.resume_reading()
            self._transports[transp._sock_fd] = transp

    def _process_events(self, event_list):
        for key, mask in event_list:
            fileobj, (reader, writer) = key.fileobj, key.data
            if mask & selectors.EVENT_READ and reader is not None:
                if reader._cancelled:
                    self._remove_reader(fileobj)
                else:
                    self._add_callback(reader)
            if mask & selectors.EVENT_WRITE and writer is not None:
                if writer._cancelled:
                    self._remove_writer(fileobj)
                else:
                    self._add_callback(writer)

    def _stop_serving(self, sock):
        self._remove_reader(sock.fileno())
        sock.close()


class _SelectorTransport(transports._FlowControlMixin,
                         transports.Transport):

    max_size = 256 * 1024  # Buffer size passed to recv().

    # Attribute used in the destructor: it must be set even if the constructor
    # is not called (see _SelectorSslTransport which may start by raising an
    # exception)
    _sock = None

    def __init__(self, loop, sock, protocol, extra=None, server=None):
        super().__init__(extra, loop)
        self._extra['socket'] = trsock.TransportSocket(sock)
        try:
            self._extra['sockname'] = sock.getsockname()
        except OSError:
            self._extra['sockname'] = None
        if 'peername' not in self._extra:
            try:
                self._extra['peername'] = sock.getpeername()
            except socket.error:
                self._extra['peername'] = None
        self._sock = sock
        self._sock_fd = sock.fileno()

        self._protocol_connected = False
        self.set_protocol(protocol)

        self._server = server
        self._buffer = collections.deque()
        self._conn_lost = 0  # Set when call to connection_lost scheduled.
        self._closing = False  # Set when close() called.
        self._paused = False  # Set when pause_reading() called

        if self._server is not None:
            self._server._attach(self)
        loop._transports[self._sock_fd] = self

    def __repr__(self):
        info = [self.__class__.__name__]
        if self._sock is None:
            info.append('closed')
        elif self._closing:
            info.append('closing')
        info.append(f'fd={self._sock_fd}')
        # test if the transport was closed
        if self._loop is not None and not self._loop.is_closed():
            polling = _test_selector_event(self._loop._selector,
                                           self._sock_fd, selectors.EVENT_READ)
            if polling:
                info.append('read=polling')
            else:
                info.append('read=idle')

            polling = _test_selector_event(self._loop._selector,
                                           self._sock_fd,
                                           selectors.EVENT_WRITE)
            if polling:
                state = 'polling'
            else:
                state = 'idle'

            bufsize = self.get_write_buffer_size()
            info.append(f'write=<{state}, bufsize={bufsize}>')
        return '<{}>'.format(' '.join(info))

    def abort(self):
        self._force_close(None)

    def set_protocol(self, protocol):
        self._protocol = protocol
        self._protocol_connected = True

    def get_protocol(self):
        return self._protocol

    def is_closing(self):
        return self._closing

    def is_reading(self):
        return not self.is_closing() and not self._paused

    def pause_reading(self):
        if not self.is_reading():
            return
        self._paused = True
        self._loop._remove_reader(self._sock_fd)
        if self._loop.get_debug():
            logger.debug("%r pauses reading", self)

    def resume_reading(self):
        if self._closing or not self._paused:
            return
        self._paused = False
        self._add_reader(self._sock_fd, self._read_ready)
        if self._loop.get_debug():
            logger.debug("%r resumes reading", self)

    def close(self):
        if self._closing:
            return
        self._closing = True
        self._loop._remove_reader(self._sock_fd)
        if not self._buffer:
            self._conn_lost += 1
            self._loop._remove_writer(self._sock_fd)
            self._loop.call_soon(self._call_connection_lost, None)

    def __del__(self, _warn=warnings.warn):
        if self._sock is not None:
            _warn(f"unclosed transport {self!r}", ResourceWarning, source=self)
            self._sock.close()
            if self._server is not None:
                self._server._detach(self)

    def _fatal_error(self, exc, message='Fatal error on transport'):
        # Should be called from exception handler only.
        if isinstance(exc, OSError):
            if self._loop.get_debug():
                logger.debug("%r: %s", self, message, exc_info=True)
        else:
            self._loop.call_exception_handler({
                'message': message,
                'exception': exc,
                'transport': self,
                'protocol': self._protocol,
            })
        self._force_close(exc)

    def _force_close(self, exc):
        if self._conn_lost:
            return
        if self._buffer:
            self._buffer.clear()
            self._loop._remove_writer(self._sock_fd)
        if not self._closing:
            self._closing = True
            self._loop._remove_reader(self._sock_fd)
        self._conn_lost += 1
        self._loop.call_soon(self._call_connection_lost, exc)

    def _call_connection_lost(self, exc):
        try:
            if self._protocol_connected:
                self._protocol.connection_lost(exc)
        finally:
            self._sock.close()
            self._sock = None
            self._protocol = None
            self._loop = None
            server = self._server
            if server is not None:
                server._detach(self)
                self._server = None

    def get_write_buffer_size(self):
        return sum(map(len, self._buffer))

    def _add_reader(self, fd, callback, *args):
        if not self.is_reading():
            return
        self._loop._add_reader(fd, callback, *args)


class _SelectorSocketTransport(_SelectorTransport):

    _start_tls_compatible = True
    _sendfile_compatible = constants._SendfileMode.TRY_NATIVE

    def __init__(self, loop, sock, protocol, waiter=None,
                 extra=None, server=None):

        self._read_ready_cb = None
        super().__init__(loop, sock, protocol, extra, server)
        self._eof = False
        self._empty_waiter = None
        if _HAS_SENDMSG:
            self._write_ready = self._write_sendmsg
        else:
            self._write_ready = self._write_send
        # Disable the Nagle algorithm -- small writes will be
        # sent without waiting for the TCP ACK.  This generally
        # decreases the latency (in some cases significantly.)
        base_events._set_nodelay(self._sock)

        self._loop.call_soon(self._protocol.connection_made, self)
        # only start reading when connection_made() has been called
        self._loop.call_soon(self._add_reader,
                             self._sock_fd, self._read_ready)
        if waiter is not None:
            # only wake up the waiter when connection_made() has been called
            self._loop.call_soon(futures._set_result_unless_cancelled,
                                 waiter, None)

    def set_protocol(self, protocol):
        if isinstance(protocol, protocols.BufferedProtocol):
            self._read_ready_cb = self._read_ready__get_buffer
        else:
            self._read_ready_cb = self._read_ready__data_received

        super().set_protocol(protocol)

    def _read_ready(self):
        self._read_ready_cb()

    def _read_ready__get_buffer(self):
        if self._conn_lost:
            return

        try:
            buf = self._protocol.get_buffer(-1)
            if not len(buf):
                raise RuntimeError('get_buffer() returned an empty buffer')
        except (SystemExit, KeyboardInterrupt):
            raise
        except BaseException as exc:
            self._fatal_error(
                exc, 'Fatal error: protocol.get_buffer() call failed.')
            return

        try:
            nbytes = self._sock.recv_into(buf)
        except (BlockingIOError, InterruptedError):
            return
        except (SystemExit, KeyboardInterrupt):
            raise
        except BaseException as exc:
            self._fatal_error(exc, 'Fatal read error on socket transport')
            return

        if not nbytes:
            self._read_ready__on_eof()
            return

        try:
            self._protocol.buffer_updated(nbytes)
        except (SystemExit, KeyboardInterrupt):
            raise
        except BaseException as exc:
            self._fatal_error(
                exc, 'Fatal error: protocol.buffer_updated() call failed.')

    def _read_ready__data_received(self):
        if self._conn_lost:
            return
        try:
            data = self._sock.recv(self.max_size)
        except (BlockingIOError, InterruptedError):
            return
        except (SystemExit, KeyboardInterrupt):
            raise
        except BaseException as exc:
            self._fatal_error(exc, 'Fatal read error on socket transport')
            return

        if not data:
            self._read_ready__on_eof()
            return

        try:
            self._protocol.data_received(data)
        except (SystemExit, KeyboardInterrupt):
            raise
        except BaseException as exc:
            self._fatal_error(
                exc, 'Fatal error: protocol.data_received() call failed.')

    def _read_ready__on_eof(self):
        if self._loop.get_debug():
            logger.debug("%r received EOF", self)

        try:
            keep_open = self._protocol.eof_received()
        except (SystemExit, KeyboardInterrupt):
            raise
        except BaseException as exc:
            self._fatal_error(
                exc, 'Fatal error: protocol.eof_received() call failed.')
            return

        if keep_open:
            # We're keeping the connection open so the
            # protocol can write more, but we still can't
            # receive more, so remove the reader callback.
            self._loop._remove_reader(self._sock_fd)
        else:
            self.close()

    def write(self, data):
        if not isinstance(data, (bytes, bytearray, memoryview)):
            raise TypeError(f'data argument must be a bytes-like object, '
                            f'not {type(data).__name__!r}')
        if self._eof:
            raise RuntimeError('Cannot call write() after write_eof()')
        if self._empty_waiter is not None:
            raise RuntimeError('unable to write; sendfile is in progress')
        if not data:
            return

        if self._conn_lost:
            if self._conn_lost >= constants.LOG_THRESHOLD_FOR_CONNLOST_WRITES:
                logger.warning('socket.send() raised exception.')
            self._conn_lost += 1
            return

        if not self._buffer:
            # Optimization: try to send now.
            try:
                n = self._sock.send(data)
            except (BlockingIOError, InterruptedError):
                pass
            except (SystemExit, KeyboardInterrupt):
                raise
            except BaseException as exc:
                self._fatal_error(exc, 'Fatal write error on socket transport')
                return
            else:
                data = memoryview(data)[n:]
                if not data:
                    return
            # Not all was written; register write handler.
            self._loop._add_writer(self._sock_fd, self._write_ready)

        # Add it to the buffer.
        self._buffer.append(data)
        self._maybe_pause_protocol()

    def _get_sendmsg_buffer(self):
        return itertools.islice(self._buffer, SC_IOV_MAX)

    def _write_sendmsg(self):
        assert self._buffer, 'Data should not be empty'
        if self._conn_lost:
            return
        try:
            nbytes = self._sock.sendmsg(self._get_sendmsg_buffer())
            self._adjust_leftover_buffer(nbytes)
        except (BlockingIOError, InterruptedError):
            pass
        except (SystemExit, KeyboardInterrupt):
            raise
        except BaseException as exc:
            self._loop._remove_writer(self._sock_fd)
            self._buffer.clear()
            self._fatal_error(exc, 'Fatal write error on socket transport')
            if self._empty_waiter is not None:
                self._empty_waiter.set_exception(exc)
        else:
            self._maybe_resume_protocol()  # May append to buffer.
            if not self._buffer:
                self._loop._remove_writer(self._sock_fd)
                if self._empty_waiter is not None:
                    self._empty_waiter.set_result(None)
                if self._closing:
                    self._call_connection_lost(None)
                elif self._eof:
                    self._sock.shutdown(socket.SHUT_WR)

    def _adjust_leftover_buffer(self, nbytes: int) -> None:
        buffer = self._buffer
        while nbytes:
            b = buffer.popleft()
            b_len = len(b)
            if b_len <= nbytes:
                nbytes -= b_len
            else:
                buffer.appendleft(b[nbytes:])
                break

    def _write_send(self):
        assert self._buffer, 'Data should not be empty'
        if self._conn_lost:
            return
        try:
            buffer = self._buffer.popleft()
            n = self._sock.send(buffer)
            if n != len(buffer):
                # Not all data was written
                self._buffer.appendleft(buffer[n:])
        except (BlockingIOError, InterruptedError):
            pass
        except (SystemExit, KeyboardInterrupt):
            raise
        except BaseException as exc:
            self._loop._remove_writer(self._sock_fd)
            self._buffer.clear()
            self._fatal_error(exc, 'Fatal write error on socket transport')
            if self._empty_waiter is not None:
                self._empty_waiter.set_exception(exc)
        else:
            self._maybe_resume_protocol()  # May append to buffer.
            if not self._buffer:
                self._loop._remove_writer(self._sock_fd)
                if self._empty_waiter is not None:
                    self._empty_waiter.set_result(None)
                if self._closing:
                    self._call_connection_lost(None)
                elif self._eof:
                    self._sock.shutdown(socket.SHUT_WR)

    def write_eof(self):
        if self._closing or self._eof:
            return
        self._eof = True
        if not self._buffer:
            self._sock.shutdown(socket.SHUT_WR)

    def writelines(self, list_of_data):
        if self._eof:
            raise RuntimeError('Cannot call writelines() after write_eof()')
        if self._empty_waiter is not None:
            raise RuntimeError('unable to writelines; sendfile is in progress')
        if not list_of_data:
            return
        self._buffer.extend([memoryview(data) for data in list_of_data])
        self._write_ready()
        # If the entire buffer couldn't be written, register a write handler
        if self._buffer:
            self._loop._add_writer(self._sock_fd, self._write_ready)
            self._maybe_pause_protocol()

    def can_write_eof(self):
        return True

    def _call_connection_lost(self, exc):
        try:
            super()._call_connection_lost(exc)
        finally:
            self._write_ready = None
            if self._empty_waiter is not None:
                self._empty_waiter.set_exception(
                    ConnectionError("Connection is closed by peer"))

    def _make_empty_waiter(self):
        if self._empty_waiter is not None:
            raise RuntimeError("Empty waiter is already set")
        self._empty_waiter = self._loop.create_future()
        if not self._buffer:
            self._empty_waiter.set_result(None)
        return self._empty_waiter

    def _reset_empty_waiter(self):
        self._empty_waiter = None

    def close(self):
        self._read_ready_cb = None
        super().close()


class _SelectorDatagramTransport(_SelectorTransport, transports.DatagramTransport):

    _buffer_factory = collections.deque

    def __init__(self, loop, sock, protocol, address=None,
                 waiter=None, extra=None):
        super().__init__(loop, sock, protocol, extra)
        self._address = address
        self._buffer_size = 0
        self._loop.call_soon(self._protocol.connection_made, self)
        # only start reading when connection_made() has been called
        self._loop.call_soon(self._add_reader,
                             self._sock_fd, self._read_ready)
        if waiter is not None:
            # only wake up the waiter when connection_made() has been called
            self._loop.call_soon(futures._set_result_unless_cancelled,
                                 waiter, None)

    def get_write_buffer_size(self):
        return self._buffer_size

    def _read_ready(self):
        if self._conn_lost:
            return
        try:
            data, addr = self._sock.recvfrom(self.max_size)
        except (BlockingIOError, InterruptedError):
            pass
        except OSError as exc:
            self._protocol.error_received(exc)
        except (SystemExit, KeyboardInterrupt):
            raise
        except BaseException as exc:
            self._fatal_error(exc, 'Fatal read error on datagram transport')
        else:
            self._protocol.datagram_received(data, addr)

    def sendto(self, data, addr=None):
        if not isinstance(data, (bytes, bytearray, memoryview)):
            raise TypeError(f'data argument must be a bytes-like object, '
                            f'not {type(data).__name__!r}')

        if self._address:
            if addr not in (None, self._address):
                raise ValueError(
                    f'Invalid address: must be None or {self._address}')
            addr = self._address

        if self._conn_lost and self._address:
            if self._conn_lost >= constants.LOG_THRESHOLD_FOR_CONNLOST_WRITES:
                logger.warning('socket.send() raised exception.')
            self._conn_lost += 1
            return

        if not self._buffer:
            # Attempt to send it right away first.
            try:
                if self._extra['peername']:
                    self._sock.send(data)
                else:
                    self._sock.sendto(data, addr)
                return
            except (BlockingIOError, InterruptedError):
                self._loop._add_writer(self._sock_fd, self._sendto_ready)
            except OSError as exc:
                self._protocol.error_received(exc)
                return
            except (SystemExit, KeyboardInterrupt):
                raise
            except BaseException as exc:
                self._fatal_error(
                    exc, 'Fatal write error on datagram transport')
                return

        # Ensure that what we buffer is immutable.
        self._buffer.append((bytes(data), addr))
        self._buffer_size += len(data) + 8  # include header bytes
        self._maybe_pause_protocol()

    def _sendto_ready(self):
        while self._buffer:
            data, addr = self._buffer.popleft()
            self._buffer_size -= len(data)
            try:
                if self._extra['peername']:
                    self._sock.send(data)
                else:
                    self._sock.sendto(data, addr)
            except (BlockingIOError, InterruptedError):
                self._buffer.appendleft((data, addr))  # Try again later.
                self._buffer_size += len(data)
                break
            except OSError as exc:
                self._protocol.error_received(exc)
                return
            except (SystemExit, KeyboardInterrupt):
                raise
            except BaseException as exc:
                self._fatal_error(
                    exc, 'Fatal write error on datagram transport')
                return

        self._maybe_resume_protocol()  # May append to buffer.
        if not self._buffer:
            self._loop._remove_writer(self._sock_fd)
            if self._closing:
                self._call_connection_lost(None)
```
