## Supplementary software v0.2.1 for "Virtual control arms for paediatric myopia trials: external validation of axial-elongation models": sslproto.py

```
# Contains code from https://github.com/MagicStack/uvloop/tree/v0.16.0
# SPDX-License-Identifier: PSF-2.0 AND (MIT OR Apache-2.0)
# SPDX-FileCopyrightText: Copyright (c) 2015-2021 MagicStack Inc.  http://magic.io

import collections
import enum
import warnings
try:
    import ssl
except ImportError:  # pragma: no cover
    ssl = None

from . import constants
from . import exceptions
from . import protocols
from . import transports
from .log import logger

if ssl is not None:
    SSLAgainErrors = (ssl.SSLWantReadError, ssl.SSLSyscallError)


class SSLProtocolState(enum.Enum):
    UNWRAPPED = "UNWRAPPED"
    DO_HANDSHAKE = "DO_HANDSHAKE"
    WRAPPED = "WRAPPED"
    FLUSHING = "FLUSHING"
    SHUTDOWN = "SHUTDOWN"


class AppProtocolState(enum.Enum):
    # This tracks the state of app protocol (https://git.io/fj59P):
    #
    #     INIT -cm-> CON_MADE [-dr*->] [-er-> EOF?] -cl-> CON_LOST
    #
    # * cm: connection_made()
    # * dr: data_received()
    # * er: eof_received()
    # * cl: connection_lost()

    STATE_INIT = "STATE_INIT"
    STATE_CON_MADE = "STATE_CON_MADE"
    STATE_EOF = "STATE_EOF"
    STATE_CON_LOST = "STATE_CON_LOST"


def _create_transport_context(server_side, server_hostname):
    if server_side:
        raise ValueError('Server side SSL needs a valid SSLContext')

    # Client side may pass ssl=True to use a default
    # context; in that case the sslcontext passed is None.
    # The default is secure for client connections.
    # Python 3.4+: use up-to-date strong settings.
    sslcontext = ssl.create_default_context()
    if not server_hostname:
        sslcontext.check_hostname = False
    return sslcontext


def add_flowcontrol_defaults(high, low, kb):
    if high is None:
        if low is None:
            hi = kb * 1024
        else:
            lo = low
            hi = 4 * lo
    else:
        hi = high
    if low is None:
        lo = hi // 4
    else:
        lo = low

    if not hi >= lo >= 0:
        raise ValueError('high (%r) must be >= low (%r) must be >= 0' %
                         (hi, lo))

    return hi, lo


class _SSLProtocolTransport(transports._FlowControlMixin,
                            transports.Transport):

    _start_tls_compatible = True
    _sendfile_compatible = constants._SendfileMode.FALLBACK

    def __init__(self, loop, ssl_protocol):
        self._loop = loop
        self._ssl_protocol = ssl_protocol
        self._closed = False

    def get_extra_info(self, name, default=None):
        """Get optional transport information."""
        return self._ssl_protocol._get_extra_info(name, default)

    def set_protocol(self, protocol):
        self._ssl_protocol._set_app_protocol(protocol)

    def get_protocol(self):
        return self._ssl_protocol._app_protocol

    def is_closing(self):
        return self._closed or self._ssl_protocol._is_transport_closing()

    def close(self):
        """Close the transport.

        Buffered data will be flushed asynchronously.  No more data
        will be received.  After all buffered data is flushed, the
        protocol's connection_lost() method will (eventually) called
        with None as its argument.
        """
        if not self._closed:
            self._closed = True
            self._ssl_protocol._start_shutdown()
        else:
            self._ssl_protocol = None

    def __del__(self, _warnings=warnings):
        if not self._closed:
            self._closed = True
            _warnings.warn(
                "unclosed transport <asyncio._SSLProtocolTransport "
                "object>", ResourceWarning)

    def is_reading(self):
        return not self._ssl_protocol._app_reading_paused

    def pause_reading(self):
        """Pause the receiving end.

        No data will be passed to the protocol's data_received()
        method until resume_reading() is called.
        """
        self._ssl_protocol._pause_reading()

    def resume_reading(self):
        """Resume the receiving end.

        Data received will once again be passed to the protocol's
        data_received() method.
        """
        self._ssl_protocol._resume_reading()

    def set_write_buffer_limits(self, high=None, low=None):
        """Set the high- and low-water limits for write flow control.

        These two values control when to call the protocol's
        pause_writing() and resume_writing() methods.  If specified,
        the low-water limit must be less than or equal to the
        high-water limit.  Neither value can be negative.

        The defaults are implementation-specific.  If only the
        high-water limit is given, the low-water limit defaults to an
        implementation-specific value less than or equal to the
        high-water limit.  Setting high to zero forces low to zero as
        well, and causes pause_writing() to be called whenever the
        buffer becomes non-empty.  Setting low to zero causes
        resume_writing() to be called only once the buffer is empty.
        Use of zero for either limit is generally sub-optimal as it
        reduces opportunities for doing I/O and computation
        concurrently.
        """
        self._ssl_protocol._set_write_buffer_limits(high, low)
        self._ssl_protocol._control_app_writing()

    def get_write_buffer_limits(self):
        return (self._ssl_protocol._outgoing_low_water,
                self._ssl_protocol._outgoing_high_water)

    def get_write_buffer_size(self):
        """Return the current size of the write buffers."""
        return self._ssl_protocol._get_write_buffer_size()

    def set_read_buffer_limits(self, high=None, low=None):
        """Set the high- and low-water limits for read flow control.

        These two values control when to call the upstream transport's
        pause_reading() and resume_reading() methods.  If specified,
        the low-water limit must be less than or equal to the
        high-water limit.  Neither value can be negative.

        The defaults are implementation-specific.  If only the
        high-water limit is given, the low-water limit defaults to an
        implementation-specific value less than or equal to the
        high-water limit.  Setting high to zero forces low to zero as
        well, and causes pause_reading() to be called whenever the
        buffer becomes non-empty.  Setting low to zero causes
        resume_reading() to be called only once the buffer is empty.
        Use of zero for either limit is generally sub-optimal as it
        reduces opportunities for doing I/O and computation
        concurrently.
        """
        self._ssl_protocol._set_read_buffer_limits(high, low)
        self._ssl_protocol._control_ssl_reading()

    def get_read_buffer_limits(self):
        return (self._ssl_protocol._incoming_low_water,
                self._ssl_protocol._incoming_high_water)

    def get_read_buffer_size(self):
        """Return the current size of the read buffer."""
        return self._ssl_protocol._get_read_buffer_size()

    @property
    def _protocol_paused(self):
        # Required for sendfile fallback pause_writing/resume_writing logic
        return self._ssl_protocol._app_writing_paused

    def write(self, data):
        """Write some data bytes to the transport.

        This does not block; it buffers the data and arranges for it
        to be sent out asynchronously.
        """
        if not isinstance(data, (bytes, bytearray, memoryview)):
            raise TypeError(f"data: expecting a bytes-like instance, "
                            f"got {type(data).__name__}")
        if not data:
            return
        self._ssl_protocol._write_appdata((data,))

    def writelines(self, list_of_data):
        """Write a list (or any iterable) of data bytes to the transport.

        The default implementation concatenates the arguments and
        calls write() on the result.
        """
        self._ssl_protocol._write_appdata(list_of_data)

    def write_eof(self):
        """Close the write end after flushing buffered data.

        This raises :exc:`NotImplementedError` right now.
        """
        raise NotImplementedError

    def can_write_eof(self):
        """Return True if this transport supports write_eof(), False if not."""
        return False

    def abort(self):
        """Close the transport immediately.

        Buffered data will be lost.  No more data will be received.
        The protocol's connection_lost() method will (eventually) be
        called with None as its argument.
        """
        self._force_close(None)

    def _force_close(self, exc):
        self._closed = True
        if self._ssl_protocol is not None:
            self._ssl_protocol._abort(exc)

    def _test__append_write_backlog(self, data):
        # for test only
        self._ssl_protocol._write_backlog.append(data)
        self._ssl_protocol._write_buffer_size += len(data)


class SSLProtocol(protocols.BufferedProtocol):
    max_size = 256 * 1024   # Buffer size passed to read()

    _handshake_start_time = None
    _handshake_timeout_handle = None
    _shutdown_timeout_handle = None

    def __init__(self, loop, app_protocol, sslcontext, waiter,
                 server_side=False, server_hostname=None,
                 call_connection_made=True,
                 ssl_handshake_timeout=None,
                 ssl_shutdown_timeout=None):
        if ssl is None:
            raise RuntimeError("stdlib ssl module not available")

        self._ssl_buffer = bytearray(self.max_size)
        self._ssl_buffer_view = memoryview(self._ssl_buffer)

        if ssl_handshake_timeout is None:
            ssl_handshake_timeout = constants.SSL_HANDSHAKE_TIMEOUT
        elif ssl_handshake_timeout <= 0:
            raise ValueError(
                f"ssl_handshake_timeout should be a positive number, "
                f"got {ssl_handshake_timeout}")
        if ssl_shutdown_timeout is None:
            ssl_shutdown_timeout = constants.SSL_SHUTDOWN_TIMEOUT
        elif ssl_shutdown_timeout <= 0:
            raise ValueError(
                f"ssl_shutdown_timeout should be a positive number, "
                f"got {ssl_shutdown_timeout}")

        if not sslcontext:
            sslcontext = _create_transport_context(
                server_side, server_hostname)

        self._server_side = server_side
        if server_hostname and not server_side:
            self._server_hostname = server_hostname
        else:
            self._server_hostname = None
        self._sslcontext = sslcontext
        # SSL-specific extra info. More info are set when the handshake
        # completes.
        self._extra = dict(sslcontext=sslcontext)

        # App data write buffering
        self._write_backlog = collections.deque()
        self._write_buffer_size = 0

        self._waiter = waiter
        self._loop = loop
        self._set_app_protocol(app_protocol)
        self._app_transport = None
        self._app_transport_created = False
        # transport, ex: SelectorSocketTransport
        self._transport = None
        self._ssl_handshake_timeout = ssl_handshake_timeout
        self._ssl_shutdown_timeout = ssl_shutdown_timeout
        # SSL and state machine
        self._incoming = ssl.MemoryBIO()
        self._outgoing = ssl.MemoryBIO()
        self._state = SSLProtocolState.UNWRAPPED
        self._conn_lost = 0  # Set when connection_lost called
        if call_connection_made:
            self._app_state = AppProtocolState.STATE_INIT
        else:
            self._app_state = AppProtocolState.STATE_CON_MADE
        self._sslobj = self._sslcontext.wrap_bio(
            self._incoming, self._outgoing,
            server_side=self._server_side,
            server_hostname=self._server_hostname)

        # Flow Control

        self._ssl_writing_paused = False

        self._app_reading_paused = False

        self._ssl_reading_paused = False
        self._incoming_high_water = 0
        self._incoming_low_water = 0
        self._set_read_buffer_limits()
        self._eof_received = False

        self._app_writing_paused = False
        self._outgoing_high_water = 0
        self._outgoing_low_water = 0
        self._set_write_buffer_limits()
        self._get_app_transport()

    def _set_app_protocol(self, app_protocol):
        self._app_protocol = app_protocol
        # Make fast hasattr check first
        if (hasattr(app_protocol, 'get_buffer') and
                isinstance(app_protocol, protocols.BufferedProtocol)):
            self._app_protocol_get_buffer = app_protocol.get_buffer
            self._app_protocol_buffer_updated = app_protocol.buffer_updated
            self._app_protocol_is_buffer = True
        else:
            self._app_protocol_is_buffer = False

    def _wakeup_waiter(self, exc=None):
        if self._waiter is None:
            return
        if not self._waiter.cancelled():
            if exc is not None:
                self._waiter.set_exception(exc)
            else:
                self._waiter.set_result(None)
        self._waiter = None

    def _get_app_transport(self):
        if self._app_transport is None:
            if self._app_transport_created:
                raise RuntimeError('Creating _SSLProtocolTransport twice')
            self._app_transport = _SSLProtocolTransport(self._loop, self)
            self._app_transport_created = True
        return self._app_transport

    def _is_transport_closing(self):
        return self._transport is not None and self._transport.is_closing()

    def connection_made(self, transport):
        """Called when the low-level connection is made.

        Start the SSL handshake.
        """
        self._transport = transport
        self._start_handshake()

    def connection_lost(self, exc):
        """Called when the low-level connection is lost or closed.

        The argument is an exception object or None (the latter
        meaning a regular EOF is received or the connection was
        aborted or closed).
        """
        self._write_backlog.clear()
        self._outgoing.read()
        self._conn_lost += 1

        # Just mark the app transport as closed so that its __dealloc__
        # doesn't complain.
        if self._app_transport is not None:
            self._app_transport._closed = True

        if self._state != SSLProtocolState.DO_HANDSHAKE:
            if (
                self._app_state == AppProtocolState.STATE_CON_MADE or
                self._app_state == AppProtocolState.STATE_EOF
            ):
                self._app_state = AppProtocolState.STATE_CON_LOST
                self._loop.call_soon(self._app_protocol.connection_lost, exc)
        self._set_state(SSLProtocolState.UNWRAPPED)
        self._transport = None
        self._app_transport = None
        self._app_protocol = None
        self._wakeup_waiter(exc)

        if self._shutdown_timeout_handle:
            self._shutdown_timeout_handle.cancel()
            self._shutdown_timeout_handle = None
        if self._handshake_timeout_handle:
            self._handshake_timeout_handle.cancel()
            self._handshake_timeout_handle = None

    def get_buffer(self, n):
        want = n
        if want <= 0 or want > self.max_size:
            want = self.max_size
        if len(self._ssl_buffer) < want:
            self._ssl_buffer = bytearray(want)
            self._ssl_buffer_view = memoryview(self._ssl_buffer)
        return self._ssl_buffer_view

    def buffer_updated(self, nbytes):
        self._incoming.write(self._ssl_buffer_view[:nbytes])

        if self._state == SSLProtocolState.DO_HANDSHAKE:
            self._do_handshake()

        elif self._state == SSLProtocolState.WRAPPED:
            self._do_read()

        elif self._state == SSLProtocolState.FLUSHING:
            self._do_flush()

        elif self._state == SSLProtocolState.SHUTDOWN:
            self._do_shutdown()

    def eof_received(self):
        """Called when the other end of the low-level stream
        is half-closed.

        If this returns a false value (including None), the transport
        will close itself.  If it returns a true value, closing the
        transport is up to the protocol.
        """
        self._eof_received = True
        try:
            if self._loop.get_debug():
                logger.debug("%r received EOF", self)

            if self._state == SSLProtocolState.DO_HANDSHAKE:
                self._on_handshake_complete(ConnectionResetError)

            elif self._state == SSLProtocolState.WRAPPED:
                self._set_state(SSLProtocolState.FLUSHING)
                if self._app_reading_paused:
                    return True
                else:
                    self._do_flush()

            elif self._state == SSLProtocolState.FLUSHING:
                self._do_write()
                self._set_state(SSLProtocolState.SHUTDOWN)
                self._do_shutdown()

            elif self._state == SSLProtocolState.SHUTDOWN:
                self._do_shutdown()

        except Exception:
            self._transport.close()
            raise

    def _get_extra_info(self, name, default=None):
        if name in self._extra:
            return self._extra[name]
        elif self._transport is not None:
            return self._transport.get_extra_info(name, default)
        else:
            return default

    def _set_state(self, new_state):
        allowed = False

        if new_state == SSLProtocolState.UNWRAPPED:
            allowed = True

        elif (
            self._state == SSLProtocolState.UNWRAPPED and
            new_state == SSLProtocolState.DO_HANDSHAKE
        ):
            allowed = True

        elif (
            self._state == SSLProtocolState.DO_HANDSHAKE and
            new_state == SSLProtocolState.WRAPPED
        ):
            allowed = True

        elif (
            self._state == SSLProtocolState.WRAPPED and
            new_state == SSLProtocolState.FLUSHING
        ):
            allowed = True

        elif (
            self._state == SSLProtocolState.FLUSHING and
            new_state == SSLProtocolState.SHUTDOWN
        ):
            allowed = True

        if allowed:
            self._state = new_state

        else:
            raise RuntimeError(
                'cannot switch state from {} to {}'.format(
                    self._state, new_state))

    # Handshake flow

    def _start_handshake(self):
        if self._loop.get_debug():
            logger.debug("%r starts SSL handshake", self)
            self._handshake_start_time = self._loop.time()
        else:
            self._handshake_start_time = None

        self._set_state(SSLProtocolState.DO_HANDSHAKE)

        # start handshake timeout count down
        self._handshake_timeout_handle = \
            self._loop.call_later(self._ssl_handshake_timeout,
                                  self._check_handshake_timeout)

        self._do_handshake()

    def _check_handshake_timeout(self):
        if self._state == SSLProtocolState.DO_HANDSHAKE:
            msg = (
                f"SSL handshake is taking longer than "
                f"{self._ssl_handshake_timeout} seconds: "
                f"aborting the connection"
            )
            self._fatal_error(ConnectionAbortedError(msg))

    def _do_handshake(self):
        try:
            self._sslobj.do_handshake()
        except SSLAgainErrors:
            self._process_outgoing()
        except ssl.SSLError as exc:
            self._on_handshake_complete(exc)
        else:
            self._on_handshake_complete(None)

    def _on_handshake_complete(self, handshake_exc):
        if self._handshake_timeout_handle is not None:
            self._handshake_timeout_handle.cancel()
            self._handshake_timeout_handle = None

        sslobj = self._sslobj
        try:
            if handshake_exc is None:
                self._set_state(SSLProtocolState.WRAPPED)
            else:
                raise handshake_exc

            peercert = sslobj.getpeercert()
        except Exception as exc:
            handshake_exc = None
            self._set_state(SSLProtocolState.UNWRAPPED)
            if isinstance(exc, ssl.CertificateError):
                msg = 'SSL handshake failed on verifying the certificate'
            else:
                msg = 'SSL handshake failed'
            self._fatal_error(exc, msg)
            self._wakeup_waiter(exc)
            return

        if self._loop.get_debug():
            dt = self._loop.time() - self._handshake_start_time
            logger.debug("%r: SSL handshake took %.1f ms", self, dt * 1e3)

        # Add extra info that becomes available after handshake.
        self._extra.update(peercert=peercert,
                           cipher=sslobj.cipher(),
                           compression=sslobj.compression(),
                           ssl_object=sslobj)
        if self._app_state == AppProtocolState.STATE_INIT:
            self._app_state = AppProtocolState.STATE_CON_MADE
            self._app_protocol.connection_made(self._get_app_transport())
        self._wakeup_waiter()
        self._do_read()

    # Shutdown flow

    def _start_shutdown(self):
        if (
            self._state in (
                SSLProtocolState.FLUSHING,
                SSLProtocolState.SHUTDOWN,
                SSLProtocolState.UNWRAPPED
            )
        ):
            return
        if self._app_transport is not None:
            self._app_transport._closed = True
        if self._state == SSLProtocolState.DO_HANDSHAKE:
            self._abort(None)
        else:
            self._set_state(SSLProtocolState.FLUSHING)
            self._shutdown_timeout_handle = self._loop.call_later(
                self._ssl_shutdown_timeout,
                self._check_shutdown_timeout
            )
            self._do_flush()

    def _check_shutdown_timeout(self):
        if (
            self._state in (
                SSLProtocolState.FLUSHING,
                SSLProtocolState.SHUTDOWN
            )
        ):
            self._transport._force_close(
                exceptions.TimeoutError('SSL shutdown timed out'))

    def _do_flush(self):
        self._do_read()
        self._set_state(SSLProtocolState.SHUTDOWN)
        self._do_shutdown()

    def _do_shutdown(self):
        try:
            if not self._eof_received:
                self._sslobj.unwrap()
        except SSLAgainErrors:
            self._process_outgoing()
        except ssl.SSLError as exc:
            self._on_shutdown_complete(exc)
        else:
            self._process_outgoing()
            self._call_eof_received()
            self._on_shutdown_complete(None)

    def _on_shutdown_complete(self, shutdown_exc):
        if self._shutdown_timeout_handle is not None:
            self._shutdown_timeout_handle.cancel()
            self._shutdown_timeout_handle = None

        if shutdown_exc:
            self._fatal_error(shutdown_exc)
        else:
            self._loop.call_soon(self._transport.close)

    def _abort(self, exc):
        self._set_state(SSLProtocolState.UNWRAPPED)
        if self._transport is not None:
            self._transport._force_close(exc)

    # Outgoing flow

    def _write_appdata(self, list_of_data):
        if (
            self._state in (
                SSLProtocolState.FLUSHING,
                SSLProtocolState.SHUTDOWN,
                SSLProtocolState.UNWRAPPED
            )
        ):
            if self._conn_lost >= constants.LOG_THRESHOLD_FOR_CONNLOST_WRITES:
                logger.warning('SSL connection is closed')
            self._conn_lost += 1
            return

        for data in list_of_data:
            self._write_backlog.append(data)
            self._write_buffer_size += len(data)

        try:
            if self._state == SSLProtocolState.WRAPPED:
                self._do_write()

        except Exception as ex:
            self._fatal_error(ex, 'Fatal error on SSL protocol')

    def _do_write(self):
        try:
            while self._write_backlog:
                data = self._write_backlog[0]
                count = self._sslobj.write(data)
                data_len = len(data)
                if count < data_len:
                    self._write_backlog[0] = data[count:]
                    self._write_buffer_size -= count
                else:
                    del self._write_backlog[0]
                    self._write_buffer_size -= data_len
        except SSLAgainErrors:
            pass
        self._process_outgoing()

    def _process_outgoing(self):
        if not self._ssl_writing_paused:
            data = self._outgoing.read()
            if len(data):
                self._transport.write(data)
        self._control_app_writing()

    # Incoming flow

    def _do_read(self):
        if (
            self._state not in (
                SSLProtocolState.WRAPPED,
                SSLProtocolState.FLUSHING,
            )
        ):
            return
        try:
            if not self._app_reading_paused:
                if self._app_protocol_is_buffer:
                    self._do_read__buffered()
                else:
                    self._do_read__copied()
                if self._write_backlog:
                    self._do_write()
                else:
                    self._process_outgoing()
            self._control_ssl_reading()
        except Exception as ex:
            self._fatal_error(ex, 'Fatal error on SSL protocol')

    def _do_read__buffered(self):
        offset = 0
        count = 1

        buf = self._app_protocol_get_buffer(self._get_read_buffer_size())
        wants = len(buf)

        try:
            count = self._sslobj.read(wants, buf)

            if count > 0:
                offset = count
                while offset < wants:
                    count = self._sslobj.read(wants - offset, buf[offset:])
                    if count > 0:
                        offset += count
                    else:
                        break
                else:
                    self._loop.call_soon(self._do_read)
        except SSLAgainErrors:
            pass
        if offset > 0:
            self._app_protocol_buffer_updated(offset)
        if not count:
            # close_notify
            self._call_eof_received()
            self._start_shutdown()

    def _do_read__copied(self):
        chunk = b'1'
        zero = True
        one = False

        try:
            while True:
                chunk = self._sslobj.read(self.max_size)
                if not chunk:
                    break
                if zero:
                    zero = False
                    one = True
                    first = chunk
                elif one:
                    one = False
                    data = [first, chunk]
                else:
                    data.append(chunk)
        except SSLAgainErrors:
            pass
        if one:
            self._app_protocol.data_received(first)
        elif not zero:
            self._app_protocol.data_received(b''.join(data))
        if not chunk:
            # close_notify
            self._call_eof_received()
            self._start_shutdown()

    def _call_eof_received(self):
        try:
            if self._app_state == AppProtocolState.STATE_CON_MADE:
                self._app_state = AppProtocolState.STATE_EOF
                keep_open = self._app_protocol.eof_received()
                if keep_open:
                    logger.warning('returning true from eof_received() '
                                   'has no effect when using ssl')
        except (KeyboardInterrupt, SystemExit):
            raise
        except BaseException as ex:
            self._fatal_error(ex, 'Error calling eof_received()')

    # Flow control for writes from APP socket

    def _control_app_writing(self):
        size = self._get_write_buffer_size()
        if size >= self._outgoing_high_water and not self._app_writing_paused:
            self._app_writing_paused = True
            try:
                self._app_protocol.pause_writing()
            except (KeyboardInterrupt, SystemExit):
                raise
            except BaseException as exc:
                self._loop.call_exception_handler({
                    'message': 'protocol.pause_writing() failed',
                    'exception': exc,
                    'transport': self._app_transport,
                    'protocol': self,
                })
        elif size <= self._outgoing_low_water and self._app_writing_paused:
            self._app_writing_paused = False
            try:
                self._app_protocol.resume_writing()
            except (KeyboardInterrupt, SystemExit):
                raise
            except BaseException as exc:
                self._loop.call_exception_handler({
                    'message': 'protocol.resume_writing() failed',
                    'exception': exc,
                    'transport': self._app_transport,
                    'protocol': self,
                })

    def _get_write_buffer_size(self):
        return self._outgoing.pending + self._write_buffer_size

    def _set_write_buffer_limits(self, high=None, low=None):
        high, low = add_flowcontrol_defaults(
            high, low, constants.FLOW_CONTROL_HIGH_WATER_SSL_WRITE)
        self._outgoing_high_water = high
        self._outgoing_low_water = low

    # Flow control for reads to APP socket

    def _pause_reading(self):
        self._app_reading_paused = True

    def _resume_reading(self):
        if self._app_reading_paused:
            self._app_reading_paused = False

            def resume():
                if self._state == SSLProtocolState.WRAPPED:
                    self._do_read()
                elif self._state == SSLProtocolState.FLUSHING:
                    self._do_flush()
                elif self._state == SSLProtocolState.SHUTDOWN:
                    self._do_shutdown()
            self._loop.call_soon(resume)

    # Flow control for reads from SSL socket

    def _control_ssl_reading(self):
        size = self._get_read_buffer_size()
        if size >= self._incoming_high_water and not self._ssl_reading_paused:
            self._ssl_reading_paused = True
            self._transport.pause_reading()
        elif size <= self._incoming_low_water and self._ssl_reading_paused:
            self._ssl_reading_paused = False
            self._transport.resume_reading()

    def _set_read_buffer_limits(self, high=None, low=None):
        high, low = add_flowcontrol_defaults(
            high, low, constants.FLOW_CONTROL_HIGH_WATER_SSL_READ)
        self._incoming_high_water = high
        self._incoming_low_water = low

    def _get_read_buffer_size(self):
        return self._incoming.pending

    # Flow control for writes to SSL socket

    def pause_writing(self):
        """Called when the low-level transport's buffer goes over
        the high-water mark.
        """
        assert not self._ssl_writing_paused
        self._ssl_writing_paused = True

    def resume_writing(self):
        """Called when the low-level transport's buffer drains below
        the low-water mark.
        """
        assert self._ssl_writing_paused
        self._ssl_writing_paused = False
        self._process_outgoing()

    def _fatal_error(self, exc, message='Fatal error on transport'):
        if self._transport:
            self._transport._force_close(exc)

        if isinstance(exc, OSError):
            if self._loop.get_debug():
                logger.debug("%r: %s", self, message, exc_info=True)
        elif not isinstance(exc, exceptions.CancelledError):
            self._loop.call_exception_handler({
                'message': message,
                'exception': exc,
                'transport': self._transport,
                'protocol': self,
            })
```
