## Supplementary software v0.2.1 for "Virtual control arms for paediatric myopia trials: external validation of axial-elongation models": staggered.py

```
"""Support for running coroutines in parallel with staggered start times."""

__all__ = 'staggered_race',

import contextlib

from . import events
from . import exceptions as exceptions_mod
from . import locks
from . import tasks


async def staggered_race(coro_fns, delay, *, loop=None):
    """Run coroutines with staggered start times and take the first to finish.

    This method takes an iterable of coroutine functions. The first one is
    started immediately. From then on, whenever the immediately preceding one
    fails (raises an exception), or when *delay* seconds has passed, the next
    coroutine is started. This continues until one of the coroutines complete
    successfully, in which case all others are cancelled, or until all
    coroutines fail.

    The coroutines provided should be well-behaved in the following way:

    * They should only ``return`` if completed successfully.

    * They should always raise an exception if they did not complete
      successfully. In particular, if they handle cancellation, they should
      probably reraise, like this::

        try:
            # do work
        except asyncio.CancelledError:
            # undo partially completed work
            raise

    Args:
        coro_fns: an iterable of coroutine functions, i.e. callables that
            return a coroutine object when called. Use ``functools.partial`` or
            lambdas to pass arguments.

        delay: amount of time, in seconds, between starting coroutines. If
            ``None``, the coroutines will run sequentially.

        loop: the event loop to use.

    Returns:
        tuple *(winner_result, winner_index, exceptions)* where

        - *winner_result*: the result of the winning coroutine, or ``None``
          if no coroutines won.

        - *winner_index*: the index of the winning coroutine in
          ``coro_fns``, or ``None`` if no coroutines won. If the winning
          coroutine may return None on success, *winner_index* can be used
          to definitively determine whether any coroutine won.

        - *exceptions*: list of exceptions returned by the coroutines.
          ``len(exceptions)`` is equal to the number of coroutines actually
          started, and the order is the same as in ``coro_fns``. The winning
          coroutine's entry is ``None``.

    """
    # TODO: when we have aiter() and anext(), allow async iterables in coro_fns.
    loop = loop or events.get_running_loop()
    enum_coro_fns = enumerate(coro_fns)
    winner_result = None
    winner_index = None
    unhandled_exceptions = []
    exceptions = []
    running_tasks = set()
    on_completed_fut = None

    def task_done(task):
        running_tasks.discard(task)
        if (
            on_completed_fut is not None
            and not on_completed_fut.done()
            and not running_tasks
        ):
            on_completed_fut.set_result(None)

        if task.cancelled():
            return

        exc = task.exception()
        if exc is None:
            return
        unhandled_exceptions.append(exc)

    async def run_one_coro(ok_to_start, previous_failed) -> None:
        # in eager tasks this waits for the calling task to append this task
        # to running_tasks, in regular tasks this wait is a no-op that does
        # not yield a future. See gh-124309.
        await ok_to_start.wait()
        # Wait for the previous task to finish, or for delay seconds
        if previous_failed is not None:
            with contextlib.suppress(exceptions_mod.TimeoutError):
                # Use asyncio.wait_for() instead of asyncio.wait() here, so
                # that if we get cancelled at this point, Event.wait() is also
                # cancelled, otherwise there will be a "Task destroyed but it is
                # pending" later.
                await tasks.wait_for(previous_failed.wait(), delay)
        # Get the next coroutine to run
        try:
            this_index, coro_fn = next(enum_coro_fns)
        except StopIteration:
            return
        # Start task that will run the next coroutine
        this_failed = locks.Event()
        next_ok_to_start = locks.Event()
        next_task = loop.create_task(run_one_coro(next_ok_to_start, this_failed))
        running_tasks.add(next_task)
        next_task.add_done_callback(task_done)
        # next_task has been appended to running_tasks so next_task is ok to
        # start.
        next_ok_to_start.set()
        # Prepare place to put this coroutine's exceptions if not won
        exceptions.append(None)
        assert len(exceptions) == this_index + 1

        try:
            result = await coro_fn()
        except (SystemExit, KeyboardInterrupt):
            raise
        except BaseException as e:
            exceptions[this_index] = e
            this_failed.set()  # Kickstart the next coroutine
        else:
            # Store winner's results
            nonlocal winner_index, winner_result
            assert winner_index is None
            winner_index = this_index
            winner_result = result
            # Cancel all other tasks. We take care to not cancel the current
            # task as well. If we do so, then since there is no `await` after
            # here and CancelledError are usually thrown at one, we will
            # encounter a curious corner case where the current task will end
            # up as done() == True, cancelled() == False, exception() ==
            # asyncio.CancelledError. This behavior is specified in
            # https://bugs.python.org/issue30048
            current_task = tasks.current_task(loop)
            for t in running_tasks:
                if t is not current_task:
                    t.cancel()

    propagate_cancellation_error = None
    try:
        ok_to_start = locks.Event()
        first_task = loop.create_task(run_one_coro(ok_to_start, None))
        running_tasks.add(first_task)
        first_task.add_done_callback(task_done)
        # first_task has been appended to running_tasks so first_task is ok to start.
        ok_to_start.set()
        propagate_cancellation_error = None
        # Make sure no tasks are left running if we leave this function
        while running_tasks:
            on_completed_fut = loop.create_future()
            try:
                await on_completed_fut
            except exceptions_mod.CancelledError as ex:
                propagate_cancellation_error = ex
                for task in running_tasks:
                    task.cancel(*ex.args)
            on_completed_fut = None
        if __debug__ and unhandled_exceptions:
            # If run_one_coro raises an unhandled exception, it's probably a
            # programming error, and I want to see it.
            raise ExceptionGroup("staggered race failed", unhandled_exceptions)
        if propagate_cancellation_error is not None:
            raise propagate_cancellation_error
        return winner_result, winner_index, exceptions
    finally:
        del exceptions, propagate_cancellation_error, unhandled_exceptions
```
