## Supplementary software v0.2.1 for "Virtual control arms for paediatric myopia trials: external validation of axial-elongation models": streams.py

```
__all__ = (
    'StreamReader', 'StreamWriter', 'StreamReaderProtocol',
    'open_connection', 'start_server')

import collections
import socket
import sys
import warnings
import weakref

if hasattr(socket, 'AF_UNIX'):
    __all__ += ('open_unix_connection', 'start_unix_server')

from . import coroutines
from . import events
from . import exceptions
from . import format_helpers
from . import protocols
from .log import logger
from .tasks import sleep


_DEFAULT_LIMIT = 2 ** 16  # 64 KiB


async def open_connection(host=None, port=None, *,
                          limit=_DEFAULT_LIMIT, **kwds):
    """A wrapper for create_connection() returning a (reader, writer) pair.

    The reader returned is a StreamReader instance; the writer is a
    StreamWriter instance.

    The arguments are all the usual arguments to create_connection()
    except protocol_factory; most common are positional host and port,
    with various optional keyword arguments following.

    Additional optional keyword arguments are loop (to set the event loop
    instance to use) and limit (to set the buffer limit passed to the
    StreamReader).

    (If you want to customize the StreamReader and/or
    StreamReaderProtocol classes, just copy the code -- there's
    really nothing special here except some convenience.)
    """
    loop = events.get_running_loop()
    reader = StreamReader(limit=limit, loop=loop)
    protocol = StreamReaderProtocol(reader, loop=loop)
    transport, _ = await loop.create_connection(
        lambda: protocol, host, port, **kwds)
    writer = StreamWriter(transport, protocol, reader, loop)
    return reader, writer


async def start_server(client_connected_cb, host=None, port=None, *,
                       limit=_DEFAULT_LIMIT, **kwds):
    """Start a socket server, call back for each client connected.

    The first parameter, `client_connected_cb`, takes two parameters:
    client_reader, client_writer.  client_reader is a StreamReader
    object, while client_writer is a StreamWriter object.  This
    parameter can either be a plain callback function or a coroutine;
    if it is a coroutine, it will be automatically converted into a
    Task.

    The rest of the arguments are all the usual arguments to
    loop.create_server() except protocol_factory; most common are
    positional host and port, with various optional keyword arguments
    following.  The return value is the same as loop.create_server().

    Additional optional keyword argument is limit (to set the buffer
    limit passed to the StreamReader).

    The return value is the same as loop.create_server(), i.e. a
    Server object which can be used to stop the service.
    """
    loop = events.get_running_loop()

    def factory():
        reader = StreamReader(limit=limit, loop=loop)
        protocol = StreamReaderProtocol(reader, client_connected_cb,
                                        loop=loop)
        return protocol

    return await loop.create_server(factory, host, port, **kwds)


if hasattr(socket, 'AF_UNIX'):
    # UNIX Domain Sockets are supported on this platform

    async def open_unix_connection(path=None, *,
                                   limit=_DEFAULT_LIMIT, **kwds):
        """Similar to `open_connection` but works with UNIX Domain Sockets."""
        loop = events.get_running_loop()

        reader = StreamReader(limit=limit, loop=loop)
        protocol = StreamReaderProtocol(reader, loop=loop)
        transport, _ = await loop.create_unix_connection(
            lambda: protocol, path, **kwds)
        writer = StreamWriter(transport, protocol, reader, loop)
        return reader, writer

    async def start_unix_server(client_connected_cb, path=None, *,
                                limit=_DEFAULT_LIMIT, **kwds):
        """Similar to `start_server` but works with UNIX Domain Sockets."""
        loop = events.get_running_loop()

        def factory():
            reader = StreamReader(limit=limit, loop=loop)
            protocol = StreamReaderProtocol(reader, client_connected_cb,
                                            loop=loop)
            return protocol

        return await loop.create_unix_server(factory, path, **kwds)


class FlowControlMixin(protocols.Protocol):
    """Reusable flow control logic for StreamWriter.drain().

    This implements the protocol methods pause_writing(),
    resume_writing() and connection_lost().  If the subclass overrides
    these it must call the super methods.

    StreamWriter.drain() must wait for _drain_helper() coroutine.
    """

    def __init__(self, loop=None):
        if loop is None:
            self._loop = events.get_event_loop()
        else:
            self._loop = loop
        self._paused = False
        self._drain_waiters = collections.deque()
        self._connection_lost = False

    def pause_writing(self):
        assert not self._paused
        self._paused = True
        if self._loop.get_debug():
            logger.debug("%r pauses writing", self)

    def resume_writing(self):
        assert self._paused
        self._paused = False
        if self._loop.get_debug():
            logger.debug("%r resumes writing", self)

        for waiter in self._drain_waiters:
            if not waiter.done():
                waiter.set_result(None)

    def connection_lost(self, exc):
        self._connection_lost = True
        # Wake up the writer(s) if currently paused.
        if not self._paused:
            return

        for waiter in self._drain_waiters:
            if not waiter.done():
                if exc is None:
                    waiter.set_result(None)
                else:
                    waiter.set_exception(exc)

    async def _drain_helper(self):
        if self._connection_lost:
            raise ConnectionResetError('Connection lost')
        if not self._paused:
            return
        waiter = self._loop.create_future()
        self._drain_waiters.append(waiter)
        try:
            await waiter
        finally:
            self._drain_waiters.remove(waiter)

    def _get_close_waiter(self, stream):
        raise NotImplementedError


class StreamReaderProtocol(FlowControlMixin, protocols.Protocol):
    """Helper class to adapt between Protocol and StreamReader.

    (This is a helper class instead of making StreamReader itself a
    Protocol subclass, because the StreamReader has other potential
    uses, and to prevent the user of the StreamReader to accidentally
    call inappropriate methods of the protocol.)
    """

    _source_traceback = None

    def __init__(self, stream_reader, client_connected_cb=None, loop=None):
        super().__init__(loop=loop)
        if stream_reader is not None:
            self._stream_reader_wr = weakref.ref(stream_reader)
            self._source_traceback = stream_reader._source_traceback
        else:
            self._stream_reader_wr = None
        if client_connected_cb is not None:
            # This is a stream created by the `create_server()` function.
            # Keep a strong reference to the reader until a connection
            # is established.
            self._strong_reader = stream_reader
        self._reject_connection = False
        self._task = None
        self._transport = None
        self._client_connected_cb = client_connected_cb
        self._over_ssl = False
        self._closed = self._loop.create_future()

    @property
    def _stream_reader(self):
        if self._stream_reader_wr is None:
            return None
        return self._stream_reader_wr()

    def _replace_transport(self, transport):
        loop = self._loop
        self._transport = transport
        self._over_ssl = transport.get_extra_info('sslcontext') is not None

    def connection_made(self, transport):
        if self._reject_connection:
            context = {
                'message': ('An open stream was garbage collected prior to '
                            'establishing network connection; '
                            'call "stream.close()" explicitly.')
            }
            if self._source_traceback:
                context['source_traceback'] = self._source_traceback
            self._loop.call_exception_handler(context)
            transport.abort()
            return
        self._transport = transport
        reader = self._stream_reader
        if reader is not None:
            reader.set_transport(transport)
        self._over_ssl = transport.get_extra_info('sslcontext') is not None
        if self._client_connected_cb is not None:
            writer = StreamWriter(transport, self, reader, self._loop)
            res = self._client_connected_cb(reader, writer)
            if coroutines.iscoroutine(res):
                def callback(task):
                    if task.cancelled():
                        transport.close()
                        return
                    exc = task.exception()
                    if exc is not None:
                        self._loop.call_exception_handler({
                            'message': 'Unhandled exception in client_connected_cb',
                            'exception': exc,
                            'transport': transport,
                        })
                        transport.close()

                self._task = self._loop.create_task(res)
                self._task.add_done_callback(callback)

            self._strong_reader = None

    def connection_lost(self, exc):
        reader = self._stream_reader
        if reader is not None:
            if exc is None:
                reader.feed_eof()
            else:
                reader.set_exception(exc)
        if not self._closed.done():
            if exc is None:
                self._closed.set_result(None)
            else:
                self._closed.set_exception(exc)
        super().connection_lost(exc)
        self._stream_reader_wr = None
        self._stream_writer = None
        self._task = None
        self._transport = None

    def data_received(self, data):
        reader = self._stream_reader
        if reader is not None:
            reader.feed_data(data)

    def eof_received(self):
        reader = self._stream_reader
        if reader is not None:
            reader.feed_eof()
        if self._over_ssl:
            # Prevent a warning in SSLProtocol.eof_received:
            # "returning true from eof_received()
            # has no effect when using ssl"
            return False
        return True

    def _get_close_waiter(self, stream):
        return self._closed

    def __del__(self):
        # Prevent reports about unhandled exceptions.
        # Better than self._closed._log_traceback = False hack
        try:
            closed = self._closed
        except AttributeError:
            pass  # failed constructor
        else:
            if closed.done() and not closed.cancelled():
                closed.exception()


class StreamWriter:
    """Wraps a Transport.

    This exposes write(), writelines(), [can_]write_eof(),
    get_extra_info() and close().  It adds drain() which returns an
    optional Future on which you can wait for flow control.  It also
    adds a transport property which references the Transport
    directly.
    """

    def __init__(self, transport, protocol, reader, loop):
        self._transport = transport
        self._protocol = protocol
        # drain() expects that the reader has an exception() method
        assert reader is None or isinstance(reader, StreamReader)
        self._reader = reader
        self._loop = loop
        self._complete_fut = self._loop.create_future()
        self._complete_fut.set_result(None)

    def __repr__(self):
        info = [self.__class__.__name__, f'transport={self._transport!r}']
        if self._reader is not None:
            info.append(f'reader={self._reader!r}')
        return '<{}>'.format(' '.join(info))

    @property
    def transport(self):
        return self._transport

    def write(self, data):
        self._transport.write(data)

    def writelines(self, data):
        self._transport.writelines(data)

    def write_eof(self):
        return self._transport.write_eof()

    def can_write_eof(self):
        return self._transport.can_write_eof()

    def close(self):
        return self._transport.close()

    def is_closing(self):
        return self._transport.is_closing()

    async def wait_closed(self):
        await self._protocol._get_close_waiter(self)

    def get_extra_info(self, name, default=None):
        return self._transport.get_extra_info(name, default)

    async def drain(self):
        """Flush the write buffer.

        The intended use is to write

          w.write(data)
          await w.drain()
        """
        if self._reader is not None:
            exc = self._reader.exception()
            if exc is not None:
                raise exc
        if self._transport.is_closing():
            # Wait for protocol.connection_lost() call
            # Raise connection closing error if any,
            # ConnectionResetError otherwise
            # Yield to the event loop so connection_lost() may be
            # called.  Without this, _drain_helper() would return
            # immediately, and code that calls
            #     write(...); await drain()
            # in a loop would never call connection_lost(), so it
            # would not see an error when the socket is closed.
            await sleep(0)
        await self._protocol._drain_helper()

    async def start_tls(self, sslcontext, *,
                        server_hostname=None,
                        ssl_handshake_timeout=None,
                        ssl_shutdown_timeout=None):
        """Upgrade an existing stream-based connection to TLS."""
        server_side = self._protocol._client_connected_cb is not None
        protocol = self._protocol
        await self.drain()
        new_transport = await self._loop.start_tls(  # type: ignore
            self._transport, protocol, sslcontext,
            server_side=server_side, server_hostname=server_hostname,
            ssl_handshake_timeout=ssl_handshake_timeout,
            ssl_shutdown_timeout=ssl_shutdown_timeout)
        self._transport = new_transport
        protocol._replace_transport(new_transport)

    def __del__(self, warnings=warnings):
        if not self._transport.is_closing():
            if self._loop.is_closed():
                warnings.warn("loop is closed", ResourceWarning)
            else:
                self.close()
                warnings.warn(f"unclosed {self!r}", ResourceWarning)

class StreamReader:

    _source_traceback = None

    def __init__(self, limit=_DEFAULT_LIMIT, loop=None):
        # The line length limit is  a security feature;
        # it also doubles as half the buffer limit.

        if limit <= 0:
            raise ValueError('Limit cannot be <= 0')

        self._limit = limit
        if loop is None:
            self._loop = events.get_event_loop()
        else:
            self._loop = loop
        self._buffer = bytearray()
        self._eof = False    # Whether we're done.
        self._waiter = None  # A future used by _wait_for_data()
        self._exception = None
        self._transport = None
        self._paused = False
        if self._loop.get_debug():
            self._source_traceback = format_helpers.extract_stack(
                sys._getframe(1))

    def __repr__(self):
        info = ['StreamReader']
        if self._buffer:
            info.append(f'{len(self._buffer)} bytes')
        if self._eof:
            info.append('eof')
        if self._limit != _DEFAULT_LIMIT:
            info.append(f'limit={self._limit}')
        if self._waiter:
            info.append(f'waiter={self._waiter!r}')
        if self._exception:
            info.append(f'exception={self._exception!r}')
        if self._transport:
            info.append(f'transport={self._transport!r}')
        if self._paused:
            info.append('paused')
        return '<{}>'.format(' '.join(info))

    def exception(self):
        return self._exception

    def set_exception(self, exc):
        self._exception = exc

        waiter = self._waiter
        if waiter is not None:
            self._waiter = None
            if not waiter.cancelled():
                waiter.set_exception(exc)

    def _wakeup_waiter(self):
        """Wakeup read*() functions waiting for data or EOF."""
        waiter = self._waiter
        if waiter is not None:
            self._waiter = None
            if not waiter.cancelled():
                waiter.set_result(None)

    def set_transport(self, transport):
        assert self._transport is None, 'Transport already set'
        self._transport = transport

    def _maybe_resume_transport(self):
        if self._paused and len(self._buffer) <= self._limit:
            self._paused = False
            self._transport.resume_reading()

    def feed_eof(self):
        self._eof = True
        self._wakeup_waiter()

    def at_eof(self):
        """Return True if the buffer is empty and 'feed_eof' was called."""
        return self._eof and not self._buffer

    def feed_data(self, data):
        assert not self._eof, 'feed_data after feed_eof'

        if not data:
            return

        self._buffer.extend(data)
        self._wakeup_waiter()

        if (self._transport is not None and
                not self._paused and
                len(self._buffer) > 2 * self._limit):
            try:
                self._transport.pause_reading()
            except NotImplementedError:
                # The transport can't be paused.
                # We'll just have to buffer all data.
                # Forget the transport so we don't keep trying.
                self._transport = None
            else:
                self._paused = True

    async def _wait_for_data(self, func_name):
        """Wait until feed_data() or feed_eof() is called.

        If stream was paused, automatically resume it.
        """
        # StreamReader uses a future to link the protocol feed_data() method
        # to a read coroutine. Running two read coroutines at the same time
        # would have an unexpected behaviour. It would not possible to know
        # which coroutine would get the next data.
        if self._waiter is not None:
            raise RuntimeError(
                f'{func_name}() called while another coroutine is '
                f'already waiting for incoming data')

        assert not self._eof, '_wait_for_data after EOF'

        # Waiting for data while paused will make deadlock, so prevent it.
        # This is essential for readexactly(n) for case when n > self._limit.
        if self._paused:
            self._paused = False
            self._transport.resume_reading()

        self._waiter = self._loop.create_future()
        try:
            await self._waiter
        finally:
            self._waiter = None

    async def readline(self):
        """Read chunk of data from the stream until newline (b'\n') is found.

        On success, return chunk that ends with newline. If only partial
        line can be read due to EOF, return incomplete line without
        terminating newline. When EOF was reached while no bytes read, empty
        bytes object is returned.

        If limit is reached, ValueError will be raised. In that case, if
        newline was found, complete line including newline will be removed
        from internal buffer. Else, internal buffer will be cleared. Limit is
        compared against part of the line without newline.

        If stream was paused, this function will automatically resume it if
        needed.
        """
        sep = b'\n'
        seplen = len(sep)
        try:
            line = await self.readuntil(sep)
        except exceptions.IncompleteReadError as e:
            return e.partial
        except exceptions.LimitOverrunError as e:
            if self._buffer.startswith(sep, e.consumed):
                del self._buffer[:e.consumed + seplen]
            else:
                self._buffer.clear()
            self._maybe_resume_transport()
            raise ValueError(e.args[0])
        return line

    async def readuntil(self, separator=b'\n'):
        """Read data from the stream until ``separator`` is found.

        On success, the data and separator will be removed from the
        internal buffer (consumed). Returned data will include the
        separator at the end.

        Configured stream limit is used to check result. Limit sets the
        maximal length of data that can be returned, not counting the
        separator.

        If an EOF occurs and the complete separator is still not found,
        an IncompleteReadError exception will be raised, and the internal
        buffer will be reset.  The IncompleteReadError.partial attribute
        may contain the separator partially.

        If the data cannot be read because of over limit, a
        LimitOverrunError exception  will be raised, and the data
        will be left in the internal buffer, so it can be read again.

        The ``separator`` may also be a tuple of separators. In this
        case the return value will be the shortest possible that has any
        separator as the suffix. For the purposes of LimitOverrunError,
        the shortest possible separator is considered to be the one that
        matched.
        """
        if isinstance(separator, tuple):
            # Makes sure shortest matches wins
            separator = sorted(separator, key=len)
        else:
            separator = [separator]
        if not separator:
            raise ValueError('Separator should contain at least one element')
        min_seplen = len(separator[0])
        max_seplen = len(separator[-1])
        if min_seplen == 0:
            raise ValueError('Separator should be at least one-byte string')

        if self._exception is not None:
            raise self._exception

        # Consume whole buffer except last bytes, which length is
        # one less than max_seplen. Let's check corner cases with
        # separator[-1]='SEPARATOR':
        # * we have received almost complete separator (without last
        #   byte). i.e buffer='some textSEPARATO'. In this case we
        #   can safely consume max_seplen - 1 bytes.
        # * last byte of buffer is first byte of separator, i.e.
        #   buffer='abcdefghijklmnopqrS'. We may safely consume
        #   everything except that last byte, but this require to
        #   analyze bytes of buffer that match partial separator.
        #   This is slow and/or require FSM. For this case our
        #   implementation is not optimal, since require rescanning
        #   of data that is known to not belong to separator. In
        #   real world, separator will not be so long to notice
        #   performance problems. Even when reading MIME-encoded
        #   messages :)

        # `offset` is the number of bytes from the beginning of the buffer
        # where there is no occurrence of any `separator`.
        offset = 0

        # Loop until we find a `separator` in the buffer, exceed the buffer size,
        # or an EOF has happened.
        while True:
            buflen = len(self._buffer)

            # Check if we now have enough data in the buffer for shortest
            # separator to fit.
            if buflen - offset >= min_seplen:
                match_start = None
                match_end = None
                for sep in separator:
                    isep = self._buffer.find(sep, offset)

                    if isep != -1:
                        # `separator` is in the buffer. `match_start` and
                        # `match_end` will be used later to retrieve the
                        # data.
                        end = isep + len(sep)
                        if match_end is None or end < match_end:
                            match_end = end
                            match_start = isep
                if match_end is not None:
                    break

                # see upper comment for explanation.
                offset = max(0, buflen + 1 - max_seplen)
                if offset > self._limit:
                    raise exceptions.LimitOverrunError(
                        'Separator is not found, and chunk exceed the limit',
                        offset)

            # Complete message (with full separator) may be present in buffer
            # even when EOF flag is set. This may happen when the last chunk
            # adds data which makes separator be found. That's why we check for
            # EOF *after* inspecting the buffer.
            if self._eof:
                chunk = bytes(self._buffer)
                self._buffer.clear()
                raise exceptions.IncompleteReadError(chunk, None)

            # _wait_for_data() will resume reading if stream was paused.
            await self._wait_for_data('readuntil')

        if match_start > self._limit:
            raise exceptions.LimitOverrunError(
                'Separator is found, but chunk is longer than limit', match_start)

        chunk = self._buffer[:match_end]
        del self._buffer[:match_end]
        self._maybe_resume_transport()
        return bytes(chunk)

    async def read(self, n=-1):
        """Read up to `n` bytes from the stream.

        If `n` is not provided or set to -1,
        read until EOF, then return all read bytes.
        If EOF was received and the internal buffer is empty,
        return an empty bytes object.

        If `n` is 0, return an empty bytes object immediately.

        If `n` is positive, return at most `n` available bytes
        as soon as at least 1 byte is available in the internal buffer.
        If EOF is received before any byte is read, return an empty
        bytes object.

        Returned value is not limited with limit, configured at stream
        creation.

        If stream was paused, this function will automatically resume it if
        needed.
        """

        if self._exception is not None:
            raise self._exception

        if n == 0:
            return b''

        if n < 0:
            # This used to just loop creating a new waiter hoping to
            # collect everything in self._buffer, but that would
            # deadlock if the subprocess sends more than self.limit
            # bytes.  So just call self.read(self._limit) until EOF.
            blocks = []
            while True:
                block = await self.read(self._limit)
                if not block:
                    break
                blocks.append(block)
            return b''.join(blocks)

        if not self._buffer and not self._eof:
            await self._wait_for_data('read')

        # This will work right even if buffer is less than n bytes
        data = bytes(memoryview(self._buffer)[:n])
        del self._buffer[:n]

        self._maybe_resume_transport()
        return data

    async def readexactly(self, n):
        """Read exactly `n` bytes.

        Raise an IncompleteReadError if EOF is reached before `n` bytes can be
        read. The IncompleteReadError.partial attribute of the exception will
        contain the partial read bytes.

        if n is zero, return empty bytes object.

        Returned value is not limited with limit, configured at stream
        creation.

        If stream was paused, this function will automatically resume it if
        needed.
        """
        if n < 0:
            raise ValueError('readexactly size can not be less than zero')

        if self._exception is not None:
            raise self._exception

        if n == 0:
            return b''

        while len(self._buffer) < n:
            if self._eof:
                incomplete = bytes(self._buffer)
                self._buffer.clear()
                raise exceptions.IncompleteReadError(incomplete, n)

            await self._wait_for_data('readexactly')

        if len(self._buffer) == n:
            data = bytes(self._buffer)
            self._buffer.clear()
        else:
            data = bytes(memoryview(self._buffer)[:n])
            del self._buffer[:n]
        self._maybe_resume_transport()
        return data

    def __aiter__(self):
        return self

    async def __anext__(self):
        val = await self.readline()
        if val == b'':
            raise StopAsyncIteration
        return val
```
