## Supplementary software v0.2.1 for "Virtual control arms for paediatric myopia trials: external validation of axial-elongation models": subprocess.py

```
__all__ = 'create_subprocess_exec', 'create_subprocess_shell'

import subprocess

from . import events
from . import protocols
from . import streams
from . import tasks
from .log import logger


PIPE = subprocess.PIPE
STDOUT = subprocess.STDOUT
DEVNULL = subprocess.DEVNULL


class SubprocessStreamProtocol(streams.FlowControlMixin,
                               protocols.SubprocessProtocol):
    """Like StreamReaderProtocol, but for a subprocess."""

    def __init__(self, limit, loop):
        super().__init__(loop=loop)
        self._limit = limit
        self.stdin = self.stdout = self.stderr = None
        self._transport = None
        self._process_exited = False
        self._pipe_fds = []
        self._stdin_closed = self._loop.create_future()

    def __repr__(self):
        info = [self.__class__.__name__]
        if self.stdin is not None:
            info.append(f'stdin={self.stdin!r}')
        if self.stdout is not None:
            info.append(f'stdout={self.stdout!r}')
        if self.stderr is not None:
            info.append(f'stderr={self.stderr!r}')
        return '<{}>'.format(' '.join(info))

    def connection_made(self, transport):
        self._transport = transport

        stdout_transport = transport.get_pipe_transport(1)
        if stdout_transport is not None:
            self.stdout = streams.StreamReader(limit=self._limit,
                                               loop=self._loop)
            self.stdout.set_transport(stdout_transport)
            self._pipe_fds.append(1)

        stderr_transport = transport.get_pipe_transport(2)
        if stderr_transport is not None:
            self.stderr = streams.StreamReader(limit=self._limit,
                                               loop=self._loop)
            self.stderr.set_transport(stderr_transport)
            self._pipe_fds.append(2)

        stdin_transport = transport.get_pipe_transport(0)
        if stdin_transport is not None:
            self.stdin = streams.StreamWriter(stdin_transport,
                                              protocol=self,
                                              reader=None,
                                              loop=self._loop)

    def pipe_data_received(self, fd, data):
        if fd == 1:
            reader = self.stdout
        elif fd == 2:
            reader = self.stderr
        else:
            reader = None
        if reader is not None:
            reader.feed_data(data)

    def pipe_connection_lost(self, fd, exc):
        if fd == 0:
            pipe = self.stdin
            if pipe is not None:
                pipe.close()
            self.connection_lost(exc)
            if exc is None:
                self._stdin_closed.set_result(None)
            else:
                self._stdin_closed.set_exception(exc)
                # Since calling `wait_closed()` is not mandatory,
                # we shouldn't log the traceback if this is not awaited.
                self._stdin_closed._log_traceback = False
            return
        if fd == 1:
            reader = self.stdout
        elif fd == 2:
            reader = self.stderr
        else:
            reader = None
        if reader is not None:
            if exc is None:
                reader.feed_eof()
            else:
                reader.set_exception(exc)

        if fd in self._pipe_fds:
            self._pipe_fds.remove(fd)
        self._maybe_close_transport()

    def process_exited(self):
        self._process_exited = True
        self._maybe_close_transport()

    def _maybe_close_transport(self):
        if len(self._pipe_fds) == 0 and self._process_exited:
            self._transport.close()
            self._transport = None

    def _get_close_waiter(self, stream):
        if stream is self.stdin:
            return self._stdin_closed


class Process:
    def __init__(self, transport, protocol, loop):
        self._transport = transport
        self._protocol = protocol
        self._loop = loop
        self.stdin = protocol.stdin
        self.stdout = protocol.stdout
        self.stderr = protocol.stderr
        self.pid = transport.get_pid()

    def __repr__(self):
        return f'<{self.__class__.__name__} {self.pid}>'

    @property
    def returncode(self):
        return self._transport.get_returncode()

    async def wait(self):
        """Wait until the process exit and return the process return code."""
        return await self._transport._wait()

    def send_signal(self, signal):
        self._transport.send_signal(signal)

    def terminate(self):
        self._transport.terminate()

    def kill(self):
        self._transport.kill()

    async def _feed_stdin(self, input):
        debug = self._loop.get_debug()
        try:
            if input is not None:
                self.stdin.write(input)
                if debug:
                    logger.debug(
                        '%r communicate: feed stdin (%s bytes)', self, len(input))

            await self.stdin.drain()
        except (BrokenPipeError, ConnectionResetError) as exc:
            # communicate() ignores BrokenPipeError and ConnectionResetError.
            # write() and drain() can raise these exceptions.
            if debug:
                logger.debug('%r communicate: stdin got %r', self, exc)

        if debug:
            logger.debug('%r communicate: close stdin', self)
        self.stdin.close()

    async def _noop(self):
        return None

    async def _read_stream(self, fd):
        transport = self._transport.get_pipe_transport(fd)
        if fd == 2:
            stream = self.stderr
        else:
            assert fd == 1
            stream = self.stdout
        if self._loop.get_debug():
            name = 'stdout' if fd == 1 else 'stderr'
            logger.debug('%r communicate: read %s', self, name)
        output = await stream.read()
        if self._loop.get_debug():
            name = 'stdout' if fd == 1 else 'stderr'
            logger.debug('%r communicate: close %s', self, name)
        transport.close()
        return output

    async def communicate(self, input=None):
        if self.stdin is not None:
            stdin = self._feed_stdin(input)
        else:
            stdin = self._noop()
        if self.stdout is not None:
            stdout = self._read_stream(1)
        else:
            stdout = self._noop()
        if self.stderr is not None:
            stderr = self._read_stream(2)
        else:
            stderr = self._noop()
        stdin, stdout, stderr = await tasks.gather(stdin, stdout, stderr)
        await self.wait()
        return (stdout, stderr)


async def create_subprocess_shell(cmd, stdin=None, stdout=None, stderr=None,
                                  limit=streams._DEFAULT_LIMIT, **kwds):
    loop = events.get_running_loop()
    protocol_factory = lambda: SubprocessStreamProtocol(limit=limit,
                                                        loop=loop)
    transport, protocol = await loop.subprocess_shell(
        protocol_factory,
        cmd, stdin=stdin, stdout=stdout,
        stderr=stderr, **kwds)
    return Process(transport, protocol, loop)


async def create_subprocess_exec(program, *args, stdin=None, stdout=None,
                                 stderr=None, limit=streams._DEFAULT_LIMIT,
                                 **kwds):
    loop = events.get_running_loop()
    protocol_factory = lambda: SubprocessStreamProtocol(limit=limit,
                                                        loop=loop)
    transport, protocol = await loop.subprocess_exec(
        protocol_factory,
        program, *args,
        stdin=stdin, stdout=stdout,
        stderr=stderr, **kwds)
    return Process(transport, protocol, loop)
```
