## Supplementary software v0.2.1 for "Virtual control arms for paediatric myopia trials: external validation of axial-elongation models": taskgroups.py

```
# Adapted with permission from the EdgeDB project;
# license: PSFL.


__all__ = ("TaskGroup",)

from . import events
from . import exceptions
from . import tasks


class TaskGroup:
    """Asynchronous context manager for managing groups of tasks.

    Example use:

        async with asyncio.TaskGroup() as group:
            task1 = group.create_task(some_coroutine(...))
            task2 = group.create_task(other_coroutine(...))
        print("Both tasks have completed now.")

    All tasks are awaited when the context manager exits.

    Any exceptions other than `asyncio.CancelledError` raised within
    a task will cancel all remaining tasks and wait for them to exit.
    The exceptions are then combined and raised as an `ExceptionGroup`.
    """
    def __init__(self):
        self._entered = False
        self._exiting = False
        self._aborting = False
        self._loop = None
        self._parent_task = None
        self._parent_cancel_requested = False
        self._tasks = set()
        self._errors = []
        self._base_error = None
        self._on_completed_fut = None

    def __repr__(self):
        info = ['']
        if self._tasks:
            info.append(f'tasks={len(self._tasks)}')
        if self._errors:
            info.append(f'errors={len(self._errors)}')
        if self._aborting:
            info.append('cancelling')
        elif self._entered:
            info.append('entered')

        info_str = ' '.join(info)
        return f'<TaskGroup{info_str}>'

    async def __aenter__(self):
        if self._entered:
            raise RuntimeError(
                f"TaskGroup {self!r} has already been entered")
        if self._loop is None:
            self._loop = events.get_running_loop()
        self._parent_task = tasks.current_task(self._loop)
        if self._parent_task is None:
            raise RuntimeError(
                f'TaskGroup {self!r} cannot determine the parent task')
        self._entered = True

        return self

    async def __aexit__(self, et, exc, tb):
        tb = None
        try:
            return await self._aexit(et, exc)
        finally:
            # Exceptions are heavy objects that can have object
            # cycles (bad for GC); let's not keep a reference to
            # a bunch of them. It would be nicer to use a try/finally
            # in __aexit__ directly but that introduced some diff noise
            self._parent_task = None
            self._errors = None
            self._base_error = None
            exc = None

    async def _aexit(self, et, exc):
        self._exiting = True

        if (exc is not None and
                self._is_base_error(exc) and
                self._base_error is None):
            self._base_error = exc

        if et is not None and issubclass(et, exceptions.CancelledError):
            propagate_cancellation_error = exc
        else:
            propagate_cancellation_error = None

        if et is not None:
            if not self._aborting:
                # Our parent task is being cancelled:
                #
                #    async with TaskGroup() as g:
                #        g.create_task(...)
                #        await ...  # <- CancelledError
                #
                # or there's an exception in "async with":
                #
                #    async with TaskGroup() as g:
                #        g.create_task(...)
                #        1 / 0
                #
                self._abort()

        # We use while-loop here because "self._on_completed_fut"
        # can be cancelled multiple times if our parent task
        # is being cancelled repeatedly (or even once, when
        # our own cancellation is already in progress)
        while self._tasks:
            if self._on_completed_fut is None:
                self._on_completed_fut = self._loop.create_future()

            try:
                await self._on_completed_fut
            except exceptions.CancelledError as ex:
                if not self._aborting:
                    # Our parent task is being cancelled:
                    #
                    #    async def wrapper():
                    #        async with TaskGroup() as g:
                    #            g.create_task(foo)
                    #
                    # "wrapper" is being cancelled while "foo" is
                    # still running.
                    propagate_cancellation_error = ex
                    self._abort()

            self._on_completed_fut = None

        assert not self._tasks

        if self._base_error is not None:
            try:
                raise self._base_error
            finally:
                exc = None

        if self._parent_cancel_requested:
            # If this flag is set we *must* call uncancel().
            if self._parent_task.uncancel() == 0:
                # If there are no pending cancellations left,
                # don't propagate CancelledError.
                propagate_cancellation_error = None

        # Propagate CancelledError if there is one, except if there
        # are other errors -- those have priority.
        try:
            if propagate_cancellation_error is not None and not self._errors:
                try:
                    raise propagate_cancellation_error
                finally:
                    exc = None
        finally:
            propagate_cancellation_error = None

        if et is not None and not issubclass(et, exceptions.CancelledError):
            self._errors.append(exc)

        if self._errors:
            # If the parent task is being cancelled from the outside
            # of the taskgroup, un-cancel and re-cancel the parent task,
            # which will keep the cancel count stable.
            if self._parent_task.cancelling():
                self._parent_task.uncancel()
                self._parent_task.cancel()
            try:
                raise BaseExceptionGroup(
                    'unhandled errors in a TaskGroup',
                    self._errors,
                ) from None
            finally:
                exc = None


    def create_task(self, coro, *, name=None, context=None):
        """Create a new task in this group and return it.

        Similar to `asyncio.create_task`.
        """
        if not self._entered:
            coro.close()
            raise RuntimeError(f"TaskGroup {self!r} has not been entered")
        if self._exiting and not self._tasks:
            coro.close()
            raise RuntimeError(f"TaskGroup {self!r} is finished")
        if self._aborting:
            coro.close()
            raise RuntimeError(f"TaskGroup {self!r} is shutting down")
        if context is None:
            task = self._loop.create_task(coro, name=name)
        else:
            task = self._loop.create_task(coro, name=name, context=context)

        # Always schedule the done callback even if the task is
        # already done (e.g. if the coro was able to complete eagerly),
        # otherwise if the task completes with an exception then it will cancel
        # the current task too early. gh-128550, gh-128588
        self._tasks.add(task)
        task.add_done_callback(self._on_task_done)
        try:
            return task
        finally:
            # gh-128552: prevent a refcycle of
            # task.exception().__traceback__->TaskGroup.create_task->task
            del task

    # Since Python 3.8 Tasks propagate all exceptions correctly,
    # except for KeyboardInterrupt and SystemExit which are
    # still considered special.

    def _is_base_error(self, exc: BaseException) -> bool:
        assert isinstance(exc, BaseException)
        return isinstance(exc, (SystemExit, KeyboardInterrupt))

    def _abort(self):
        self._aborting = True

        for t in self._tasks:
            if not t.done():
                t.cancel()

    def _on_task_done(self, task):
        self._tasks.discard(task)

        if self._on_completed_fut is not None and not self._tasks:
            if not self._on_completed_fut.done():
                self._on_completed_fut.set_result(True)

        if task.cancelled():
            return

        exc = task.exception()
        if exc is None:
            return

        self._errors.append(exc)
        if self._is_base_error(exc) and self._base_error is None:
            self._base_error = exc

        if self._parent_task.done():
            # Not sure if this case is possible, but we want to handle
            # it anyways.
            self._loop.call_exception_handler({
                'message': f'Task {task!r} has errored out but its parent '
                           f'task {self._parent_task} is already completed',
                'exception': exc,
                'task': task,
            })
            return

        if not self._aborting and not self._parent_cancel_requested:
            # If parent task *is not* being cancelled, it means that we want
            # to manually cancel it to abort whatever is being run right now
            # in the TaskGroup.  But we want to mark parent task as
            # "not cancelled" later in __aexit__.  Example situation that
            # we need to handle:
            #
            #    async def foo():
            #        try:
            #            async with TaskGroup() as g:
            #                g.create_task(crash_soon())
            #                await something  # <- this needs to be canceled
            #                                 #    by the TaskGroup, e.g.
            #                                 #    foo() needs to be cancelled
            #        except Exception:
            #            # Ignore any exceptions raised in the TaskGroup
            #            pass
            #        await something_else     # this line has to be called
            #                                 # after TaskGroup is finished.
            self._abort()
            self._parent_cancel_requested = True
            self._parent_task.cancel()
```
