## Supplementary software v0.2.1 for "Virtual control arms for paediatric myopia trials: external validation of axial-elongation models": tasks.py

```
"""Support for tasks, coroutines and the scheduler."""

__all__ = (
    'Task', 'create_task',
    'FIRST_COMPLETED', 'FIRST_EXCEPTION', 'ALL_COMPLETED',
    'wait', 'wait_for', 'as_completed', 'sleep',
    'gather', 'shield', 'ensure_future', 'run_coroutine_threadsafe',
    'current_task', 'all_tasks',
    'create_eager_task_factory', 'eager_task_factory',
    '_register_task', '_unregister_task', '_enter_task', '_leave_task',
)

import concurrent.futures
import contextvars
import functools
import inspect
import itertools
import math
import types
import weakref
from types import GenericAlias

from . import base_tasks
from . import coroutines
from . import events
from . import exceptions
from . import futures
from . import queues
from . import timeouts

# Helper to generate new task names
# This uses itertools.count() instead of a "+= 1" operation because the latter
# is not thread safe. See bpo-11866 for a longer explanation.
_task_name_counter = itertools.count(1).__next__


def current_task(loop=None):
    """Return a currently executed task."""
    if loop is None:
        loop = events.get_running_loop()
    return _current_tasks.get(loop)


def all_tasks(loop=None):
    """Return a set of all tasks for the loop."""
    if loop is None:
        loop = events.get_running_loop()
    # capturing the set of eager tasks first, so if an eager task "graduates"
    # to a regular task in another thread, we don't risk missing it.
    eager_tasks = list(_eager_tasks)
    # Looping over the WeakSet isn't safe as it can be updated from another
    # thread, therefore we cast it to list prior to filtering. The list cast
    # itself requires iteration, so we repeat it several times ignoring
    # RuntimeErrors (which are not very likely to occur).
    # See issues 34970 and 36607 for details.
    scheduled_tasks = None
    i = 0
    while True:
        try:
            scheduled_tasks = list(_scheduled_tasks)
        except RuntimeError:
            i += 1
            if i >= 1000:
                raise
        else:
            break
    return {t for t in itertools.chain(scheduled_tasks, eager_tasks)
            if futures._get_loop(t) is loop and not t.done()}


class Task(futures._PyFuture):  # Inherit Python Task implementation
                                # from a Python Future implementation.

    """A coroutine wrapped in a Future."""

    # An important invariant maintained while a Task not done:
    # _fut_waiter is either None or a Future.  The Future
    # can be either done() or not done().
    # The task can be in any of 3 states:
    #
    # - 1: _fut_waiter is not None and not _fut_waiter.done():
    #      __step() is *not* scheduled and the Task is waiting for _fut_waiter.
    # - 2: (_fut_waiter is None or _fut_waiter.done()) and __step() is scheduled:
    #       the Task is waiting for __step() to be executed.
    # - 3:  _fut_waiter is None and __step() is *not* scheduled:
    #       the Task is currently executing (in __step()).
    #
    # * In state 1, one of the callbacks of __fut_waiter must be __wakeup().
    # * The transition from 1 to 2 happens when _fut_waiter becomes done(),
    #   as it schedules __wakeup() to be called (which calls __step() so
    #   we way that __step() is scheduled).
    # * It transitions from 2 to 3 when __step() is executed, and it clears
    #   _fut_waiter to None.

    # If False, don't log a message if the task is destroyed while its
    # status is still pending
    _log_destroy_pending = True

    def __init__(self, coro, *, loop=None, name=None, context=None,
                 eager_start=False):
        super().__init__(loop=loop)
        if self._source_traceback:
            del self._source_traceback[-1]
        if not coroutines.iscoroutine(coro):
            # raise after Future.__init__(), attrs are required for __del__
            # prevent logging for pending task in __del__
            self._log_destroy_pending = False
            raise TypeError(f"a coroutine was expected, got {coro!r}")

        if name is None:
            self._name = f'Task-{_task_name_counter()}'
        else:
            self._name = str(name)

        self._num_cancels_requested = 0
        self._must_cancel = False
        self._fut_waiter = None
        self._coro = coro
        if context is None:
            self._context = contextvars.copy_context()
        else:
            self._context = context

        if eager_start and self._loop.is_running():
            self.__eager_start()
        else:
            self._loop.call_soon(self.__step, context=self._context)
            _register_task(self)

    def __del__(self):
        if self._state == futures._PENDING and self._log_destroy_pending:
            context = {
                'task': self,
                'message': 'Task was destroyed but it is pending!',
            }
            if self._source_traceback:
                context['source_traceback'] = self._source_traceback
            self._loop.call_exception_handler(context)
        super().__del__()

    __class_getitem__ = classmethod(GenericAlias)

    def __repr__(self):
        return base_tasks._task_repr(self)

    def get_coro(self):
        return self._coro

    def get_context(self):
        return self._context

    def get_name(self):
        return self._name

    def set_name(self, value):
        self._name = str(value)

    def set_result(self, result):
        raise RuntimeError('Task does not support set_result operation')

    def set_exception(self, exception):
        raise RuntimeError('Task does not support set_exception operation')

    def get_stack(self, *, limit=None):
        """Return the list of stack frames for this task's coroutine.

        If the coroutine is not done, this returns the stack where it is
        suspended.  If the coroutine has completed successfully or was
        cancelled, this returns an empty list.  If the coroutine was
        terminated by an exception, this returns the list of traceback
        frames.

        The frames are always ordered from oldest to newest.

        The optional limit gives the maximum number of frames to
        return; by default all available frames are returned.  Its
        meaning differs depending on whether a stack or a traceback is
        returned: the newest frames of a stack are returned, but the
        oldest frames of a traceback are returned.  (This matches the
        behavior of the traceback module.)

        For reasons beyond our control, only one stack frame is
        returned for a suspended coroutine.
        """
        return base_tasks._task_get_stack(self, limit)

    def print_stack(self, *, limit=None, file=None):
        """Print the stack or traceback for this task's coroutine.

        This produces output similar to that of the traceback module,
        for the frames retrieved by get_stack().  The limit argument
        is passed to get_stack().  The file argument is an I/O stream
        to which the output is written; by default output is written
        to sys.stderr.
        """
        return base_tasks._task_print_stack(self, limit, file)

    def cancel(self, msg=None):
        """Request that this task cancel itself.

        This arranges for a CancelledError to be thrown into the
        wrapped coroutine on the next cycle through the event loop.
        The coroutine then has a chance to clean up or even deny
        the request using try/except/finally.

        Unlike Future.cancel, this does not guarantee that the
        task will be cancelled: the exception might be caught and
        acted upon, delaying cancellation of the task or preventing
        cancellation completely.  The task may also return a value or
        raise a different exception.

        Immediately after this method is called, Task.cancelled() will
        not return True (unless the task was already cancelled).  A
        task will be marked as cancelled when the wrapped coroutine
        terminates with a CancelledError exception (even if cancel()
        was not called).

        This also increases the task's count of cancellation requests.
        """
        self._log_traceback = False
        if self.done():
            return False
        self._num_cancels_requested += 1
        # These two lines are controversial.  See discussion starting at
        # https://github.com/python/cpython/pull/31394#issuecomment-1053545331
        # Also remember that this is duplicated in _asynciomodule.c.
        # if self._num_cancels_requested > 1:
        #     return False
        if self._fut_waiter is not None:
            if self._fut_waiter.cancel(msg=msg):
                # Leave self._fut_waiter; it may be a Task that
                # catches and ignores the cancellation so we may have
                # to cancel it again later.
                return True
        # It must be the case that self.__step is already scheduled.
        self._must_cancel = True
        self._cancel_message = msg
        return True

    def cancelling(self):
        """Return the count of the task's cancellation requests.

        This count is incremented when .cancel() is called
        and may be decremented using .uncancel().
        """
        return self._num_cancels_requested

    def uncancel(self):
        """Decrement the task's count of cancellation requests.

        This should be called by the party that called `cancel()` on the task
        beforehand.

        Returns the remaining number of cancellation requests.
        """
        if self._num_cancels_requested > 0:
            self._num_cancels_requested -= 1
            if self._num_cancels_requested == 0:
                self._must_cancel = False
        return self._num_cancels_requested

    def __eager_start(self):
        prev_task = _swap_current_task(self._loop, self)
        try:
            _register_eager_task(self)
            try:
                self._context.run(self.__step_run_and_handle_result, None)
            finally:
                _unregister_eager_task(self)
        finally:
            try:
                curtask = _swap_current_task(self._loop, prev_task)
                assert curtask is self
            finally:
                if self.done():
                    self._coro = None
                    self = None  # Needed to break cycles when an exception occurs.
                else:
                    _register_task(self)

    def __step(self, exc=None):
        if self.done():
            raise exceptions.InvalidStateError(
                f'_step(): already done: {self!r}, {exc!r}')
        if self._must_cancel:
            if not isinstance(exc, exceptions.CancelledError):
                exc = self._make_cancelled_error()
            self._must_cancel = False
        self._fut_waiter = None

        _enter_task(self._loop, self)
        try:
            self.__step_run_and_handle_result(exc)
        finally:
            _leave_task(self._loop, self)
            self = None  # Needed to break cycles when an exception occurs.

    def __step_run_and_handle_result(self, exc):
        coro = self._coro
        try:
            if exc is None:
                # We use the `send` method directly, because coroutines
                # don't have `__iter__` and `__next__` methods.
                result = coro.send(None)
            else:
                result = coro.throw(exc)
        except StopIteration as exc:
            if self._must_cancel:
                # Task is cancelled right before coro stops.
                self._must_cancel = False
                super().cancel(msg=self._cancel_message)
            else:
                super().set_result(exc.value)
        except exceptions.CancelledError as exc:
            # Save the original exception so we can chain it later.
            self._cancelled_exc = exc
            super().cancel()  # I.e., Future.cancel(self).
        except (KeyboardInterrupt, SystemExit) as exc:
            super().set_exception(exc)
            raise
        except BaseException as exc:
            super().set_exception(exc)
        else:
            blocking = getattr(result, '_asyncio_future_blocking', None)
            if blocking is not None:
                # Yielded Future must come from Future.__iter__().
                if futures._get_loop(result) is not self._loop:
                    new_exc = RuntimeError(
                        f'Task {self!r} got Future '
                        f'{result!r} attached to a different loop')
                    self._loop.call_soon(
                        self.__step, new_exc, context=self._context)
                elif blocking:
                    if result is self:
                        new_exc = RuntimeError(
                            f'Task cannot await on itself: {self!r}')
                        self._loop.call_soon(
                            self.__step, new_exc, context=self._context)
                    else:
                        result._asyncio_future_blocking = False
                        result.add_done_callback(
                            self.__wakeup, context=self._context)
                        self._fut_waiter = result
                        if self._must_cancel:
                            if self._fut_waiter.cancel(
                                    msg=self._cancel_message):
                                self._must_cancel = False
                else:
                    new_exc = RuntimeError(
                        f'yield was used instead of yield from '
                        f'in task {self!r} with {result!r}')
                    self._loop.call_soon(
                        self.__step, new_exc, context=self._context)

            elif result is None:
                # Bare yield relinquishes control for one event loop iteration.
                self._loop.call_soon(self.__step, context=self._context)
            elif inspect.isgenerator(result):
                # Yielding a generator is just wrong.
                new_exc = RuntimeError(
                    f'yield was used instead of yield from for '
                    f'generator in task {self!r} with {result!r}')
                self._loop.call_soon(
                    self.__step, new_exc, context=self._context)
            else:
                # Yielding something else is an error.
                new_exc = RuntimeError(f'Task got bad yield: {result!r}')
                self._loop.call_soon(
                    self.__step, new_exc, context=self._context)
        finally:
            self = None  # Needed to break cycles when an exception occurs.

    def __wakeup(self, future):
        try:
            future.result()
        except BaseException as exc:
            # This may also be a cancellation.
            self.__step(exc)
        else:
            # Don't pass the value of `future.result()` explicitly,
            # as `Future.__iter__` and `Future.__await__` don't need it.
            # If we call `_step(value, None)` instead of `_step()`,
            # Python eval loop would use `.send(value)` method call,
            # instead of `__next__()`, which is slower for futures
            # that return non-generator iterators from their `__iter__`.
            self.__step()
        self = None  # Needed to break cycles when an exception occurs.


_PyTask = Task


try:
    import _asyncio
except ImportError:
    pass
else:
    # _CTask is needed for tests.
    Task = _CTask = _asyncio.Task


def create_task(coro, *, name=None, context=None):
    """Schedule the execution of a coroutine object in a spawn task.

    Return a Task object.
    """
    loop = events.get_running_loop()
    if context is None:
        # Use legacy API if context is not needed
        task = loop.create_task(coro, name=name)
    else:
        task = loop.create_task(coro, name=name, context=context)

    return task


# wait() and as_completed() similar to those in PEP 3148.

FIRST_COMPLETED = concurrent.futures.FIRST_COMPLETED
FIRST_EXCEPTION = concurrent.futures.FIRST_EXCEPTION
ALL_COMPLETED = concurrent.futures.ALL_COMPLETED


async def wait(fs, *, timeout=None, return_when=ALL_COMPLETED):
    """Wait for the Futures or Tasks given by fs to complete.

    The fs iterable must not be empty.

    Returns two sets of Future: (done, pending).

    Usage:

        done, pending = await asyncio.wait(fs)

    Note: This does not raise TimeoutError! Futures that aren't done
    when the timeout occurs are returned in the second set.
    """
    if futures.isfuture(fs) or coroutines.iscoroutine(fs):
        raise TypeError(f"expect a list of futures, not {type(fs).__name__}")
    if not fs:
        raise ValueError('Set of Tasks/Futures is empty.')
    if return_when not in (FIRST_COMPLETED, FIRST_EXCEPTION, ALL_COMPLETED):
        raise ValueError(f'Invalid return_when value: {return_when}')

    fs = set(fs)

    if any(coroutines.iscoroutine(f) for f in fs):
        raise TypeError("Passing coroutines is forbidden, use tasks explicitly.")

    loop = events.get_running_loop()
    return await _wait(fs, timeout, return_when, loop)


def _release_waiter(waiter, *args):
    if not waiter.done():
        waiter.set_result(None)


async def wait_for(fut, timeout):
    """Wait for the single Future or coroutine to complete, with timeout.

    Coroutine will be wrapped in Task.

    Returns result of the Future or coroutine.  When a timeout occurs,
    it cancels the task and raises TimeoutError.  To avoid the task
    cancellation, wrap it in shield().

    If the wait is cancelled, the task is also cancelled.

    If the task suppresses the cancellation and returns a value instead,
    that value is returned.

    This function is a coroutine.
    """
    # The special case for timeout <= 0 is for the following case:
    #
    # async def test_waitfor():
    #     func_started = False
    #
    #     async def func():
    #         nonlocal func_started
    #         func_started = True
    #
    #     try:
    #         await asyncio.wait_for(func(), 0)
    #     except asyncio.TimeoutError:
    #         assert not func_started
    #     else:
    #         assert False
    #
    # asyncio.run(test_waitfor())


    if timeout is not None and timeout <= 0:
        fut = ensure_future(fut)

        if fut.done():
            return fut.result()

        await _cancel_and_wait(fut)
        try:
            return fut.result()
        except exceptions.CancelledError as exc:
            raise TimeoutError from exc

    async with timeouts.timeout(timeout):
        return await fut

async def _wait(fs, timeout, return_when, loop):
    """Internal helper for wait().

    The fs argument must be a collection of Futures.
    """
    assert fs, 'Set of Futures is empty.'
    waiter = loop.create_future()
    timeout_handle = None
    if timeout is not None:
        timeout_handle = loop.call_later(timeout, _release_waiter, waiter)
    counter = len(fs)

    def _on_completion(f):
        nonlocal counter
        counter -= 1
        if (counter <= 0 or
            return_when == FIRST_COMPLETED or
            return_when == FIRST_EXCEPTION and (not f.cancelled() and
                                                f.exception() is not None)):
            if timeout_handle is not None:
                timeout_handle.cancel()
            if not waiter.done():
                waiter.set_result(None)

    for f in fs:
        f.add_done_callback(_on_completion)

    try:
        await waiter
    finally:
        if timeout_handle is not None:
            timeout_handle.cancel()
        for f in fs:
            f.remove_done_callback(_on_completion)

    done, pending = set(), set()
    for f in fs:
        if f.done():
            done.add(f)
        else:
            pending.add(f)
    return done, pending


async def _cancel_and_wait(fut):
    """Cancel the *fut* future or task and wait until it completes."""

    loop = events.get_running_loop()
    waiter = loop.create_future()
    cb = functools.partial(_release_waiter, waiter)
    fut.add_done_callback(cb)

    try:
        fut.cancel()
        # We cannot wait on *fut* directly to make
        # sure _cancel_and_wait itself is reliably cancellable.
        await waiter
    finally:
        fut.remove_done_callback(cb)


class _AsCompletedIterator:
    """Iterator of awaitables representing tasks of asyncio.as_completed.

    As an asynchronous iterator, iteration yields futures as they finish. As a
    plain iterator, new coroutines are yielded that will return or raise the
    result of the next underlying future to complete.
    """
    def __init__(self, aws, timeout):
        self._done = queues.Queue()
        self._timeout_handle = None

        loop = events.get_event_loop()
        todo = {ensure_future(aw, loop=loop) for aw in set(aws)}
        for f in todo:
            f.add_done_callback(self._handle_completion)
        if todo and timeout is not None:
            self._timeout_handle = (
                loop.call_later(timeout, self._handle_timeout)
            )
        self._todo = todo
        self._todo_left = len(todo)

    def __aiter__(self):
        return self

    def __iter__(self):
        return self

    async def __anext__(self):
        if not self._todo_left:
            raise StopAsyncIteration
        assert self._todo_left > 0
        self._todo_left -= 1
        return await self._wait_for_one()

    def __next__(self):
        if not self._todo_left:
            raise StopIteration
        assert self._todo_left > 0
        self._todo_left -= 1
        return self._wait_for_one(resolve=True)

    def _handle_timeout(self):
        for f in self._todo:
            f.remove_done_callback(self._handle_completion)
            self._done.put_nowait(None)  # Sentinel for _wait_for_one().
        self._todo.clear()  # Can't do todo.remove(f) in the loop.

    def _handle_completion(self, f):
        if not self._todo:
            return  # _handle_timeout() was here first.
        self._todo.remove(f)
        self._done.put_nowait(f)
        if not self._todo and self._timeout_handle is not None:
            self._timeout_handle.cancel()

    async def _wait_for_one(self, resolve=False):
        # Wait for the next future to be done and return it unless resolve is
        # set, in which case return either the result of the future or raise
        # an exception.
        f = await self._done.get()
        if f is None:
            # Dummy value from _handle_timeout().
            raise exceptions.TimeoutError
        return f.result() if resolve else f


def as_completed(fs, *, timeout=None):
    """Create an iterator of awaitables or their results in completion order.

    Run the supplied awaitables concurrently. The returned object can be
    iterated to obtain the results of the awaitables as they finish.

    The object returned can be iterated as an asynchronous iterator or a plain
    iterator. When asynchronous iteration is used, the originally-supplied
    awaitables are yielded if they are tasks or futures. This makes it easy to
    correlate previously-scheduled tasks with their results:

        ipv4_connect = create_task(open_connection("127.0.0.1", 80))
        ipv6_connect = create_task(open_connection("::1", 80))
        tasks = [ipv4_connect, ipv6_connect]

        async for earliest_connect in as_completed(tasks):
            # earliest_connect is done. The result can be obtained by
            # awaiting it or calling earliest_connect.result()
            reader, writer = await earliest_connect

            if earliest_connect is ipv6_connect:
                print("IPv6 connection established.")
            else:
                print("IPv4 connection established.")

    During asynchronous iteration, implicitly-created tasks will be yielded for
    supplied awaitables that aren't tasks or futures.

    When used as a plain iterator, each iteration yields a new coroutine that
    returns the result or raises the exception of the next completed awaitable.
    This pattern is compatible with Python versions older than 3.13:

        ipv4_connect = create_task(open_connection("127.0.0.1", 80))
        ipv6_connect = create_task(open_connection("::1", 80))
        tasks = [ipv4_connect, ipv6_connect]

        for next_connect in as_completed(tasks):
            # next_connect is not one of the original task objects. It must be
            # awaited to obtain the result value or raise the exception of the
            # awaitable that finishes next.
            reader, writer = await next_connect

    A TimeoutError is raised if the timeout occurs before all awaitables are
    done. This is raised by the async for loop during asynchronous iteration or
    by the coroutines yielded during plain iteration.
    """
    if inspect.isawaitable(fs):
        raise TypeError(
            f"expects an iterable of awaitables, not {type(fs).__name__}"
        )

    return _AsCompletedIterator(fs, timeout)


@types.coroutine
def __sleep0():
    """Skip one event loop run cycle.

    This is a private helper for 'asyncio.sleep()', used
    when the 'delay' is set to 0.  It uses a bare 'yield'
    expression (which Task.__step knows how to handle)
    instead of creating a Future object.
    """
    yield


async def sleep(delay, result=None):
    """Coroutine that completes after a given time (in seconds)."""
    if delay <= 0:
        await __sleep0()
        return result

    if math.isnan(delay):
        raise ValueError("Invalid delay: NaN (not a number)")

    loop = events.get_running_loop()
    future = loop.create_future()
    h = loop.call_later(delay,
                        futures._set_result_unless_cancelled,
                        future, result)
    try:
        return await future
    finally:
        h.cancel()


def ensure_future(coro_or_future, *, loop=None):
    """Wrap a coroutine or an awaitable in a future.

    If the argument is a Future, it is returned directly.
    """
    if futures.isfuture(coro_or_future):
        if loop is not None and loop is not futures._get_loop(coro_or_future):
            raise ValueError('The future belongs to a different loop than '
                            'the one specified as the loop argument')
        return coro_or_future
    should_close = True
    if not coroutines.iscoroutine(coro_or_future):
        if inspect.isawaitable(coro_or_future):
            async def _wrap_awaitable(awaitable):
                return await awaitable

            coro_or_future = _wrap_awaitable(coro_or_future)
            should_close = False
        else:
            raise TypeError('An asyncio.Future, a coroutine or an awaitable '
                            'is required')

    if loop is None:
        loop = events.get_event_loop()
    try:
        return loop.create_task(coro_or_future)
    except RuntimeError:
        if should_close:
            coro_or_future.close()
        raise


class _GatheringFuture(futures.Future):
    """Helper for gather().

    This overrides cancel() to cancel all the children and act more
    like Task.cancel(), which doesn't immediately mark itself as
    cancelled.
    """

    def __init__(self, children, *, loop):
        assert loop is not None
        super().__init__(loop=loop)
        self._children = children
        self._cancel_requested = False

    def cancel(self, msg=None):
        if self.done():
            return False
        ret = False
        for child in self._children:
            if child.cancel(msg=msg):
                ret = True
        if ret:
            # If any child tasks were actually cancelled, we should
            # propagate the cancellation request regardless of
            # *return_exceptions* argument.  See issue 32684.
            self._cancel_requested = True
        return ret


def gather(*coros_or_futures, return_exceptions=False):
    """Return a future aggregating results from the given coroutines/futures.

    Coroutines will be wrapped in a future and scheduled in the event
    loop. They will not necessarily be scheduled in the same order as
    passed in.

    All futures must share the same event loop.  If all the tasks are
    done successfully, the returned future's result is the list of
    results (in the order of the original sequence, not necessarily
    the order of results arrival).  If *return_exceptions* is True,
    exceptions in the tasks are treated the same as successful
    results, and gathered in the result list; otherwise, the first
    raised exception will be immediately propagated to the returned
    future.

    Cancellation: if the outer Future is cancelled, all children (that
    have not completed yet) are also cancelled.  If any child is
    cancelled, this is treated as if it raised CancelledError --
    the outer Future is *not* cancelled in this case.  (This is to
    prevent the cancellation of one child to cause other children to
    be cancelled.)

    If *return_exceptions* is False, cancelling gather() after it
    has been marked done won't cancel any submitted awaitables.
    For instance, gather can be marked done after propagating an
    exception to the caller, therefore, calling ``gather.cancel()``
    after catching an exception (raised by one of the awaitables) from
    gather won't cancel any other awaitables.
    """
    if not coros_or_futures:
        loop = events.get_event_loop()
        outer = loop.create_future()
        outer.set_result([])
        return outer

    def _done_callback(fut):
        nonlocal nfinished
        nfinished += 1

        if outer is None or outer.done():
            if not fut.cancelled():
                # Mark exception retrieved.
                fut.exception()
            return

        if not return_exceptions:
            if fut.cancelled():
                # Check if 'fut' is cancelled first, as
                # 'fut.exception()' will *raise* a CancelledError
                # instead of returning it.
                exc = fut._make_cancelled_error()
                outer.set_exception(exc)
                return
            else:
                exc = fut.exception()
                if exc is not None:
                    outer.set_exception(exc)
                    return

        if nfinished == nfuts:
            # All futures are done; create a list of results
            # and set it to the 'outer' future.
            results = []

            for fut in children:
                if fut.cancelled():
                    # Check if 'fut' is cancelled first, as 'fut.exception()'
                    # will *raise* a CancelledError instead of returning it.
                    # Also, since we're adding the exception return value
                    # to 'results' instead of raising it, don't bother
                    # setting __context__.  This also lets us preserve
                    # calling '_make_cancelled_error()' at most once.
                    res = exceptions.CancelledError(
                        '' if fut._cancel_message is None else
                        fut._cancel_message)
                else:
                    res = fut.exception()
                    if res is None:
                        res = fut.result()
                results.append(res)

            if outer._cancel_requested:
                # If gather is being cancelled we must propagate the
                # cancellation regardless of *return_exceptions* argument.
                # See issue 32684.
                exc = fut._make_cancelled_error()
                outer.set_exception(exc)
            else:
                outer.set_result(results)

    arg_to_fut = {}
    children = []
    nfuts = 0
    nfinished = 0
    done_futs = []
    loop = None
    outer = None  # bpo-46672
    for arg in coros_or_futures:
        if arg not in arg_to_fut:
            fut = ensure_future(arg, loop=loop)
            if loop is None:
                loop = futures._get_loop(fut)
            if fut is not arg:
                # 'arg' was not a Future, therefore, 'fut' is a new
                # Future created specifically for 'arg'.  Since the caller
                # can't control it, disable the "destroy pending task"
                # warning.
                fut._log_destroy_pending = False

            nfuts += 1
            arg_to_fut[arg] = fut
            if fut.done():
                done_futs.append(fut)
            else:
                fut.add_done_callback(_done_callback)

        else:
            # There's a duplicate Future object in coros_or_futures.
            fut = arg_to_fut[arg]

        children.append(fut)

    outer = _GatheringFuture(children, loop=loop)
    # Run done callbacks after GatheringFuture created so any post-processing
    # can be performed at this point
    # optimization: in the special case that *all* futures finished eagerly,
    # this will effectively complete the gather eagerly, with the last
    # callback setting the result (or exception) on outer before returning it
    for fut in done_futs:
        _done_callback(fut)
    return outer


def shield(arg):
    """Wait for a future, shielding it from cancellation.

    The statement

        task = asyncio.create_task(something())
        res = await shield(task)

    is exactly equivalent to the statement

        res = await something()

    *except* that if the coroutine containing it is cancelled, the
    task running in something() is not cancelled.  From the POV of
    something(), the cancellation did not happen.  But its caller is
    still cancelled, so the yield-from expression still raises
    CancelledError.  Note: If something() is cancelled by other means
    this will still cancel shield().

    If you want to completely ignore cancellation (not recommended)
    you can combine shield() with a try/except clause, as follows:

        task = asyncio.create_task(something())
        try:
            res = await shield(task)
        except CancelledError:
            res = None

    Save a reference to tasks passed to this function, to avoid
    a task disappearing mid-execution. The event loop only keeps
    weak references to tasks. A task that isn't referenced elsewhere
    may get garbage collected at any time, even before it's done.
    """
    inner = ensure_future(arg)
    if inner.done():
        # Shortcut.
        return inner
    loop = futures._get_loop(inner)
    outer = loop.create_future()

    def _inner_done_callback(inner):
        if outer.cancelled():
            if not inner.cancelled():
                # Mark inner's result as retrieved.
                inner.exception()
            return

        if inner.cancelled():
            outer.cancel()
        else:
            exc = inner.exception()
            if exc is not None:
                outer.set_exception(exc)
            else:
                outer.set_result(inner.result())


    def _outer_done_callback(outer):
        if not inner.done():
            inner.remove_done_callback(_inner_done_callback)

    inner.add_done_callback(_inner_done_callback)
    outer.add_done_callback(_outer_done_callback)
    return outer


def run_coroutine_threadsafe(coro, loop):
    """Submit a coroutine object to a given event loop.

    Return a concurrent.futures.Future to access the result.
    """
    if not coroutines.iscoroutine(coro):
        raise TypeError('A coroutine object is required')
    future = concurrent.futures.Future()

    def callback():
        try:
            futures._chain_future(ensure_future(coro, loop=loop), future)
        except (SystemExit, KeyboardInterrupt):
            raise
        except BaseException as exc:
            if future.set_running_or_notify_cancel():
                future.set_exception(exc)
            raise

    loop.call_soon_threadsafe(callback)
    return future


def create_eager_task_factory(custom_task_constructor):
    """Create a function suitable for use as a task factory on an event-loop.

        Example usage:

            loop.set_task_factory(
                asyncio.create_eager_task_factory(my_task_constructor))

        Now, tasks created will be started immediately (rather than being first
        scheduled to an event loop). The constructor argument can be any callable
        that returns a Task-compatible object and has a signature compatible
        with `Task.__init__`; it must have the `eager_start` keyword argument.

        Most applications will use `Task` for `custom_task_constructor` and in
        this case there's no need to call `create_eager_task_factory()`
        directly. Instead the  global `eager_task_factory` instance can be
        used. E.g. `loop.set_task_factory(asyncio.eager_task_factory)`.
        """

    def factory(loop, coro, *, name=None, context=None):
        return custom_task_constructor(
            coro, loop=loop, name=name, context=context, eager_start=True)

    return factory


eager_task_factory = create_eager_task_factory(Task)


# Collectively these two sets hold references to the complete set of active
# tasks. Eagerly executed tasks use a faster regular set as an optimization
# but may graduate to a WeakSet if the task blocks on IO.
_scheduled_tasks = weakref.WeakSet()
_eager_tasks = set()

# Dictionary containing tasks that are currently active in
# all running event loops.  {EventLoop: Task}
_current_tasks = {}


def _register_task(task):
    """Register an asyncio Task scheduled to run on an event loop."""
    _scheduled_tasks.add(task)


def _register_eager_task(task):
    """Register an asyncio Task about to be eagerly executed."""
    _eager_tasks.add(task)


def _enter_task(loop, task):
    current_task = _current_tasks.get(loop)
    if current_task is not None:
        raise RuntimeError(f"Cannot enter into task {task!r} while another "
                           f"task {current_task!r} is being executed.")
    _current_tasks[loop] = task


def _leave_task(loop, task):
    current_task = _current_tasks.get(loop)
    if current_task is not task:
        raise RuntimeError(f"Leaving task {task!r} does not match "
                           f"the current task {current_task!r}.")
    del _current_tasks[loop]


def _swap_current_task(loop, task):
    prev_task = _current_tasks.get(loop)
    if task is None:
        del _current_tasks[loop]
    else:
        _current_tasks[loop] = task
    return prev_task


def _unregister_task(task):
    """Unregister a completed, scheduled Task."""
    _scheduled_tasks.discard(task)


def _unregister_eager_task(task):
    """Unregister a task which finished its first eager step."""
    _eager_tasks.discard(task)


_py_current_task = current_task
_py_register_task = _register_task
_py_register_eager_task = _register_eager_task
_py_unregister_task = _unregister_task
_py_unregister_eager_task = _unregister_eager_task
_py_enter_task = _enter_task
_py_leave_task = _leave_task
_py_swap_current_task = _swap_current_task


try:
    from _asyncio import (_register_task, _register_eager_task,
                          _unregister_task, _unregister_eager_task,
                          _enter_task, _leave_task, _swap_current_task,
                          _scheduled_tasks, _eager_tasks, _current_tasks,
                          current_task)
except ImportError:
    pass
else:
    _c_current_task = current_task
    _c_register_task = _register_task
    _c_register_eager_task = _register_eager_task
    _c_unregister_task = _unregister_task
    _c_unregister_eager_task = _unregister_eager_task
    _c_enter_task = _enter_task
    _c_leave_task = _leave_task
    _c_swap_current_task = _swap_current_task
```
