## Supplementary software v0.2.1 for "Virtual control arms for paediatric myopia trials: external validation of axial-elongation models": threads.py

```
"""High-level support for working with threads in asyncio"""

import functools
import contextvars

from . import events


__all__ = "to_thread",


async def to_thread(func, /, *args, **kwargs):
    """Asynchronously run function *func* in a separate thread.

    Any *args and **kwargs supplied for this function are directly passed
    to *func*. Also, the current :class:`contextvars.Context` is propagated,
    allowing context variables from the main thread to be accessed in the
    separate thread.

    Return a coroutine that can be awaited to get the eventual result of *func*.
    """
    loop = events.get_running_loop()
    ctx = contextvars.copy_context()
    func_call = functools.partial(ctx.run, func, *args, **kwargs)
    return await loop.run_in_executor(None, func_call)
```
