## Supplementary software v0.2.1 for "Virtual control arms for paediatric myopia trials: external validation of axial-elongation models": timeouts.py

```
import enum

from types import TracebackType
from typing import final, Optional, Type

from . import events
from . import exceptions
from . import tasks


__all__ = (
    "Timeout",
    "timeout",
    "timeout_at",
)


class _State(enum.Enum):
    CREATED = "created"
    ENTERED = "active"
    EXPIRING = "expiring"
    EXPIRED = "expired"
    EXITED = "finished"


@final
class Timeout:
    """Asynchronous context manager for cancelling overdue coroutines.

    Use `timeout()` or `timeout_at()` rather than instantiating this class directly.
    """

    def __init__(self, when: Optional[float]) -> None:
        """Schedule a timeout that will trigger at a given loop time.

        - If `when` is `None`, the timeout will never trigger.
        - If `when < loop.time()`, the timeout will trigger on the next
          iteration of the event loop.
        """
        self._state = _State.CREATED

        self._timeout_handler: Optional[events.TimerHandle] = None
        self._task: Optional[tasks.Task] = None
        self._when = when

    def when(self) -> Optional[float]:
        """Return the current deadline."""
        return self._when

    def reschedule(self, when: Optional[float]) -> None:
        """Reschedule the timeout."""
        if self._state is not _State.ENTERED:
            if self._state is _State.CREATED:
                raise RuntimeError("Timeout has not been entered")
            raise RuntimeError(
                f"Cannot change state of {self._state.value} Timeout",
            )

        self._when = when

        if self._timeout_handler is not None:
            self._timeout_handler.cancel()

        if when is None:
            self._timeout_handler = None
        else:
            loop = events.get_running_loop()
            if when <= loop.time():
                self._timeout_handler = loop.call_soon(self._on_timeout)
            else:
                self._timeout_handler = loop.call_at(when, self._on_timeout)

    def expired(self) -> bool:
        """Is timeout expired during execution?"""
        return self._state in (_State.EXPIRING, _State.EXPIRED)

    def __repr__(self) -> str:
        info = ['']
        if self._state is _State.ENTERED:
            when = round(self._when, 3) if self._when is not None else None
            info.append(f"when={when}")
        info_str = ' '.join(info)
        return f"<Timeout [{self._state.value}]{info_str}>"

    async def __aenter__(self) -> "Timeout":
        if self._state is not _State.CREATED:
            raise RuntimeError("Timeout has already been entered")
        task = tasks.current_task()
        if task is None:
            raise RuntimeError("Timeout should be used inside a task")
        self._state = _State.ENTERED
        self._task = task
        self._cancelling = self._task.cancelling()
        self.reschedule(self._when)
        return self

    async def __aexit__(
        self,
        exc_type: Optional[Type[BaseException]],
        exc_val: Optional[BaseException],
        exc_tb: Optional[TracebackType],
    ) -> Optional[bool]:
        assert self._state in (_State.ENTERED, _State.EXPIRING)

        if self._timeout_handler is not None:
            self._timeout_handler.cancel()
            self._timeout_handler = None

        if self._state is _State.EXPIRING:
            self._state = _State.EXPIRED

            if self._task.uncancel() <= self._cancelling and exc_type is not None:
                # Since there are no new cancel requests, we're
                # handling this.
                if issubclass(exc_type, exceptions.CancelledError):
                    raise TimeoutError from exc_val
                elif exc_val is not None:
                    self._insert_timeout_error(exc_val)
                    if isinstance(exc_val, ExceptionGroup):
                        for exc in exc_val.exceptions:
                            self._insert_timeout_error(exc)
        elif self._state is _State.ENTERED:
            self._state = _State.EXITED

        return None

    def _on_timeout(self) -> None:
        assert self._state is _State.ENTERED
        self._task.cancel()
        self._state = _State.EXPIRING
        # drop the reference early
        self._timeout_handler = None

    @staticmethod
    def _insert_timeout_error(exc_val: BaseException) -> None:
        while exc_val.__context__ is not None:
            if isinstance(exc_val.__context__, exceptions.CancelledError):
                te = TimeoutError()
                te.__context__ = te.__cause__ = exc_val.__context__
                exc_val.__context__ = te
                break
            exc_val = exc_val.__context__


def timeout(delay: Optional[float]) -> Timeout:
    """Timeout async context manager.

    Useful in cases when you want to apply timeout logic around block
    of code or in cases when asyncio.wait_for is not suitable. For example:

    >>> async with asyncio.timeout(10):  # 10 seconds timeout
    ...     await long_running_task()


    delay - value in seconds or None to disable timeout logic

    long_running_task() is interrupted by raising asyncio.CancelledError,
    the top-most affected timeout() context manager converts CancelledError
    into TimeoutError.
    """
    loop = events.get_running_loop()
    return Timeout(loop.time() + delay if delay is not None else None)


def timeout_at(when: Optional[float]) -> Timeout:
    """Schedule the timeout at absolute time.

    Like timeout() but argument gives absolute time in the same clock system
    as loop.time().

    Please note: it is not POSIX time but a time with
    undefined starting base, e.g. the time of the system power on.

    >>> async with asyncio.timeout_at(loop.time() + 10):
    ...     await long_running_task()


    when - a deadline when timeout occurs or None to disable timeout logic

    long_running_task() is interrupted by raising asyncio.CancelledError,
    the top-most affected timeout() context manager converts CancelledError
    into TimeoutError.
    """
    return Timeout(when)
```
