## Supplementary software v0.2.1 for "Virtual control arms for paediatric myopia trials: external validation of axial-elongation models": transports.py

```
"""Abstract Transport class."""

__all__ = (
    'BaseTransport', 'ReadTransport', 'WriteTransport',
    'Transport', 'DatagramTransport', 'SubprocessTransport',
)


class BaseTransport:
    """Base class for transports."""

    __slots__ = ('_extra',)

    def __init__(self, extra=None):
        if extra is None:
            extra = {}
        self._extra = extra

    def get_extra_info(self, name, default=None):
        """Get optional transport information."""
        return self._extra.get(name, default)

    def is_closing(self):
        """Return True if the transport is closing or closed."""
        raise NotImplementedError

    def close(self):
        """Close the transport.

        Buffered data will be flushed asynchronously.  No more data
        will be received.  After all buffered data is flushed, the
        protocol's connection_lost() method will (eventually) be
        called with None as its argument.
        """
        raise NotImplementedError

    def set_protocol(self, protocol):
        """Set a new protocol."""
        raise NotImplementedError

    def get_protocol(self):
        """Return the current protocol."""
        raise NotImplementedError


class ReadTransport(BaseTransport):
    """Interface for read-only transports."""

    __slots__ = ()

    def is_reading(self):
        """Return True if the transport is receiving."""
        raise NotImplementedError

    def pause_reading(self):
        """Pause the receiving end.

        No data will be passed to the protocol's data_received()
        method until resume_reading() is called.
        """
        raise NotImplementedError

    def resume_reading(self):
        """Resume the receiving end.

        Data received will once again be passed to the protocol's
        data_received() method.
        """
        raise NotImplementedError


class WriteTransport(BaseTransport):
    """Interface for write-only transports."""

    __slots__ = ()

    def set_write_buffer_limits(self, high=None, low=None):
        """Set the high- and low-water limits for write flow control.

        These two values control when to call the protocol's
        pause_writing() and resume_writing() methods.  If specified,
        the low-water limit must be less than or equal to the
        high-water limit.  Neither value can be negative.

        The defaults are implementation-specific.  If only the
        high-water limit is given, the low-water limit defaults to an
        implementation-specific value less than or equal to the
        high-water limit.  Setting high to zero forces low to zero as
        well, and causes pause_writing() to be called whenever the
        buffer becomes non-empty.  Setting low to zero causes
        resume_writing() to be called only once the buffer is empty.
        Use of zero for either limit is generally sub-optimal as it
        reduces opportunities for doing I/O and computation
        concurrently.
        """
        raise NotImplementedError

    def get_write_buffer_size(self):
        """Return the current size of the write buffer."""
        raise NotImplementedError

    def get_write_buffer_limits(self):
        """Get the high and low watermarks for write flow control.
        Return a tuple (low, high) where low and high are
        positive number of bytes."""
        raise NotImplementedError

    def write(self, data):
        """Write some data bytes to the transport.

        This does not block; it buffers the data and arranges for it
        to be sent out asynchronously.
        """
        raise NotImplementedError

    def writelines(self, list_of_data):
        """Write a list (or any iterable) of data bytes to the transport.

        The default implementation concatenates the arguments and
        calls write() on the result.
        """
        data = b''.join(list_of_data)
        self.write(data)

    def write_eof(self):
        """Close the write end after flushing buffered data.

        (This is like typing ^D into a UNIX program reading from stdin.)

        Data may still be received.
        """
        raise NotImplementedError

    def can_write_eof(self):
        """Return True if this transport supports write_eof(), False if not."""
        raise NotImplementedError

    def abort(self):
        """Close the transport immediately.

        Buffered data will be lost.  No more data will be received.
        The protocol's connection_lost() method will (eventually) be
        called with None as its argument.
        """
        raise NotImplementedError


class Transport(ReadTransport, WriteTransport):
    """Interface representing a bidirectional transport.

    There may be several implementations, but typically, the user does
    not implement new transports; rather, the platform provides some
    useful transports that are implemented using the platform's best
    practices.

    The user never instantiates a transport directly; they call a
    utility function, passing it a protocol factory and other
    information necessary to create the transport and protocol.  (E.g.
    EventLoop.create_connection() or EventLoop.create_server().)

    The utility function will asynchronously create a transport and a
    protocol and hook them up by calling the protocol's
    connection_made() method, passing it the transport.

    The implementation here raises NotImplemented for every method
    except writelines(), which calls write() in a loop.
    """

    __slots__ = ()


class DatagramTransport(BaseTransport):
    """Interface for datagram (UDP) transports."""

    __slots__ = ()

    def sendto(self, data, addr=None):
        """Send data to the transport.

        This does not block; it buffers the data and arranges for it
        to be sent out asynchronously.
        addr is target socket address.
        If addr is None use target address pointed on transport creation.
        If data is an empty bytes object a zero-length datagram will be
        sent.
        """
        raise NotImplementedError

    def abort(self):
        """Close the transport immediately.

        Buffered data will be lost.  No more data will be received.
        The protocol's connection_lost() method will (eventually) be
        called with None as its argument.
        """
        raise NotImplementedError


class SubprocessTransport(BaseTransport):

    __slots__ = ()

    def get_pid(self):
        """Get subprocess id."""
        raise NotImplementedError

    def get_returncode(self):
        """Get subprocess returncode.

        See also
        http://docs.python.org/3/library/subprocess#subprocess.Popen.returncode
        """
        raise NotImplementedError

    def get_pipe_transport(self, fd):
        """Get transport for pipe with number fd."""
        raise NotImplementedError

    def send_signal(self, signal):
        """Send signal to subprocess.

        See also:
        docs.python.org/3/library/subprocess#subprocess.Popen.send_signal
        """
        raise NotImplementedError

    def terminate(self):
        """Stop the subprocess.

        Alias for close() method.

        On Posix OSs the method sends SIGTERM to the subprocess.
        On Windows the Win32 API function TerminateProcess()
         is called to stop the subprocess.

        See also:
        http://docs.python.org/3/library/subprocess#subprocess.Popen.terminate
        """
        raise NotImplementedError

    def kill(self):
        """Kill the subprocess.

        On Posix OSs the function sends SIGKILL to the subprocess.
        On Windows kill() is an alias for terminate().

        See also:
        http://docs.python.org/3/library/subprocess#subprocess.Popen.kill
        """
        raise NotImplementedError


class _FlowControlMixin(Transport):
    """All the logic for (write) flow control in a mix-in base class.

    The subclass must implement get_write_buffer_size().  It must call
    _maybe_pause_protocol() whenever the write buffer size increases,
    and _maybe_resume_protocol() whenever it decreases.  It may also
    override set_write_buffer_limits() (e.g. to specify different
    defaults).

    The subclass constructor must call super().__init__(extra).  This
    will call set_write_buffer_limits().

    The user may call set_write_buffer_limits() and
    get_write_buffer_size(), and their protocol's pause_writing() and
    resume_writing() may be called.
    """

    __slots__ = ('_loop', '_protocol_paused', '_high_water', '_low_water')

    def __init__(self, extra=None, loop=None):
        super().__init__(extra)
        assert loop is not None
        self._loop = loop
        self._protocol_paused = False
        self._set_write_buffer_limits()

    def _maybe_pause_protocol(self):
        size = self.get_write_buffer_size()
        if size <= self._high_water:
            return
        if not self._protocol_paused:
            self._protocol_paused = True
            try:
                self._protocol.pause_writing()
            except (SystemExit, KeyboardInterrupt):
                raise
            except BaseException as exc:
                self._loop.call_exception_handler({
                    'message': 'protocol.pause_writing() failed',
                    'exception': exc,
                    'transport': self,
                    'protocol': self._protocol,
                })

    def _maybe_resume_protocol(self):
        if (self._protocol_paused and
                self.get_write_buffer_size() <= self._low_water):
            self._protocol_paused = False
            try:
                self._protocol.resume_writing()
            except (SystemExit, KeyboardInterrupt):
                raise
            except BaseException as exc:
                self._loop.call_exception_handler({
                    'message': 'protocol.resume_writing() failed',
                    'exception': exc,
                    'transport': self,
                    'protocol': self._protocol,
                })

    def get_write_buffer_limits(self):
        return (self._low_water, self._high_water)

    def _set_write_buffer_limits(self, high=None, low=None):
        if high is None:
            if low is None:
                high = 64 * 1024
            else:
                high = 4 * low
        if low is None:
            low = high // 4

        if not high >= low >= 0:
            raise ValueError(
                f'high ({high!r}) must be >= low ({low!r}) must be >= 0')

        self._high_water = high
        self._low_water = low

    def set_write_buffer_limits(self, high=None, low=None):
        self._set_write_buffer_limits(high=high, low=low)
        self._maybe_pause_protocol()

    def get_write_buffer_size(self):
        raise NotImplementedError
```
