## Supplementary software v0.2.1 for "Virtual control arms for paediatric myopia trials: external validation of axial-elongation models": trsock.py

```
import socket


class TransportSocket:

    """A socket-like wrapper for exposing real transport sockets.

    These objects can be safely returned by APIs like
    `transport.get_extra_info('socket')`.  All potentially disruptive
    operations (like "socket.close()") are banned.
    """

    __slots__ = ('_sock',)

    def __init__(self, sock: socket.socket):
        self._sock = sock

    @property
    def family(self):
        return self._sock.family

    @property
    def type(self):
        return self._sock.type

    @property
    def proto(self):
        return self._sock.proto

    def __repr__(self):
        s = (
            f"<asyncio.TransportSocket fd={self.fileno()}, "
            f"family={self.family!s}, type={self.type!s}, "
            f"proto={self.proto}"
        )

        if self.fileno() != -1:
            try:
                laddr = self.getsockname()
                if laddr:
                    s = f"{s}, laddr={laddr}"
            except socket.error:
                pass
            try:
                raddr = self.getpeername()
                if raddr:
                    s = f"{s}, raddr={raddr}"
            except socket.error:
                pass

        return f"{s}>"

    def __getstate__(self):
        raise TypeError("Cannot serialize asyncio.TransportSocket object")

    def fileno(self):
        return self._sock.fileno()

    def dup(self):
        return self._sock.dup()

    def get_inheritable(self):
        return self._sock.get_inheritable()

    def shutdown(self, how):
        # asyncio doesn't currently provide a high-level transport API
        # to shutdown the connection.
        self._sock.shutdown(how)

    def getsockopt(self, *args, **kwargs):
        return self._sock.getsockopt(*args, **kwargs)

    def setsockopt(self, *args, **kwargs):
        self._sock.setsockopt(*args, **kwargs)

    def getpeername(self):
        return self._sock.getpeername()

    def getsockname(self):
        return self._sock.getsockname()

    def getsockbyname(self):
        return self._sock.getsockbyname()

    def settimeout(self, value):
        if value == 0:
            return
        raise ValueError(
            'settimeout(): only 0 timeout is allowed on transport sockets')

    def gettimeout(self):
        return 0

    def setblocking(self, flag):
        if not flag:
            return
        raise ValueError(
            'setblocking(): transport sockets cannot be blocking')
```
