## Supplementary software v0.2.1 for "Virtual control arms for paediatric myopia trials: external validation of axial-elongation models": unix_events.py

```
"""Selector event loop for Unix with signal handling."""

import errno
import io
import itertools
import os
import selectors
import signal
import socket
import stat
import subprocess
import sys
import threading
import warnings

from . import base_events
from . import base_subprocess
from . import constants
from . import coroutines
from . import events
from . import exceptions
from . import futures
from . import selector_events
from . import tasks
from . import transports
from .log import logger


__all__ = (
    'SelectorEventLoop',
    'AbstractChildWatcher', 'SafeChildWatcher',
    'FastChildWatcher', 'PidfdChildWatcher',
    'MultiLoopChildWatcher', 'ThreadedChildWatcher',
    'DefaultEventLoopPolicy',
    'EventLoop',
)


if sys.platform == 'win32':  # pragma: no cover
    raise ImportError('Signals are not really supported on Windows')


def _sighandler_noop(signum, frame):
    """Dummy signal handler."""
    pass


def waitstatus_to_exitcode(status):
    try:
        return os.waitstatus_to_exitcode(status)
    except ValueError:
        # The child exited, but we don't understand its status.
        # This shouldn't happen, but if it does, let's just
        # return that status; perhaps that helps debug it.
        return status


class _UnixSelectorEventLoop(selector_events.BaseSelectorEventLoop):
    """Unix event loop.

    Adds signal handling and UNIX Domain Socket support to SelectorEventLoop.
    """

    def __init__(self, selector=None):
        super().__init__(selector)
        self._signal_handlers = {}
        self._unix_server_sockets = {}

    def close(self):
        super().close()
        if not sys.is_finalizing():
            for sig in list(self._signal_handlers):
                self.remove_signal_handler(sig)
        else:
            if self._signal_handlers:
                warnings.warn(f"Closing the loop {self!r} "
                              f"on interpreter shutdown "
                              f"stage, skipping signal handlers removal",
                              ResourceWarning,
                              source=self)
                self._signal_handlers.clear()

    def _process_self_data(self, data):
        for signum in data:
            if not signum:
                # ignore null bytes written by _write_to_self()
                continue
            self._handle_signal(signum)

    def add_signal_handler(self, sig, callback, *args):
        """Add a handler for a signal.  UNIX only.

        Raise ValueError if the signal number is invalid or uncatchable.
        Raise RuntimeError if there is a problem setting up the handler.
        """
        if (coroutines.iscoroutine(callback) or
                coroutines.iscoroutinefunction(callback)):
            raise TypeError("coroutines cannot be used "
                            "with add_signal_handler()")
        self._check_signal(sig)
        self._check_closed()
        try:
            # set_wakeup_fd() raises ValueError if this is not the
            # main thread.  By calling it early we ensure that an
            # event loop running in another thread cannot add a signal
            # handler.
            signal.set_wakeup_fd(self._csock.fileno())
        except (ValueError, OSError) as exc:
            raise RuntimeError(str(exc))

        handle = events.Handle(callback, args, self, None)
        self._signal_handlers[sig] = handle

        try:
            # Register a dummy signal handler to ask Python to write the signal
            # number in the wakeup file descriptor. _process_self_data() will
            # read signal numbers from this file descriptor to handle signals.
            signal.signal(sig, _sighandler_noop)

            # Set SA_RESTART to limit EINTR occurrences.
            signal.siginterrupt(sig, False)
        except OSError as exc:
            del self._signal_handlers[sig]
            if not self._signal_handlers:
                try:
                    signal.set_wakeup_fd(-1)
                except (ValueError, OSError) as nexc:
                    logger.info('set_wakeup_fd(-1) failed: %s', nexc)

            if exc.errno == errno.EINVAL:
                raise RuntimeError(f'sig {sig} cannot be caught')
            else:
                raise

    def _handle_signal(self, sig):
        """Internal helper that is the actual signal handler."""
        handle = self._signal_handlers.get(sig)
        if handle is None:
            return  # Assume it's some race condition.
        if handle._cancelled:
            self.remove_signal_handler(sig)  # Remove it properly.
        else:
            self._add_callback_signalsafe(handle)

    def remove_signal_handler(self, sig):
        """Remove a handler for a signal.  UNIX only.

        Return True if a signal handler was removed, False if not.
        """
        self._check_signal(sig)
        try:
            del self._signal_handlers[sig]
        except KeyError:
            return False

        if sig == signal.SIGINT:
            handler = signal.default_int_handler
        else:
            handler = signal.SIG_DFL

        try:
            signal.signal(sig, handler)
        except OSError as exc:
            if exc.errno == errno.EINVAL:
                raise RuntimeError(f'sig {sig} cannot be caught')
            else:
                raise

        if not self._signal_handlers:
            try:
                signal.set_wakeup_fd(-1)
            except (ValueError, OSError) as exc:
                logger.info('set_wakeup_fd(-1) failed: %s', exc)

        return True

    def _check_signal(self, sig):
        """Internal helper to validate a signal.

        Raise ValueError if the signal number is invalid or uncatchable.
        Raise RuntimeError if there is a problem setting up the handler.
        """
        if not isinstance(sig, int):
            raise TypeError(f'sig must be an int, not {sig!r}')

        if sig not in signal.valid_signals():
            raise ValueError(f'invalid signal number {sig}')

    def _make_read_pipe_transport(self, pipe, protocol, waiter=None,
                                  extra=None):
        return _UnixReadPipeTransport(self, pipe, protocol, waiter, extra)

    def _make_write_pipe_transport(self, pipe, protocol, waiter=None,
                                   extra=None):
        return _UnixWritePipeTransport(self, pipe, protocol, waiter, extra)

    async def _make_subprocess_transport(self, protocol, args, shell,
                                         stdin, stdout, stderr, bufsize,
                                         extra=None, **kwargs):
        with warnings.catch_warnings():
            warnings.simplefilter('ignore', DeprecationWarning)
            watcher = events.get_child_watcher()

        with watcher:
            if not watcher.is_active():
                # Check early.
                # Raising exception before process creation
                # prevents subprocess execution if the watcher
                # is not ready to handle it.
                raise RuntimeError("asyncio.get_child_watcher() is not activated, "
                                "subprocess support is not installed.")
            waiter = self.create_future()
            transp = _UnixSubprocessTransport(self, protocol, args, shell,
                                            stdin, stdout, stderr, bufsize,
                                            waiter=waiter, extra=extra,
                                            **kwargs)
            watcher.add_child_handler(transp.get_pid(),
                                    self._child_watcher_callback, transp)
            try:
                await waiter
            except (SystemExit, KeyboardInterrupt):
                raise
            except BaseException:
                transp.close()
                await transp._wait()
                raise

        return transp

    def _child_watcher_callback(self, pid, returncode, transp):
        self.call_soon_threadsafe(transp._process_exited, returncode)

    async def create_unix_connection(
            self, protocol_factory, path=None, *,
            ssl=None, sock=None,
            server_hostname=None,
            ssl_handshake_timeout=None,
            ssl_shutdown_timeout=None):
        assert server_hostname is None or isinstance(server_hostname, str)
        if ssl:
            if server_hostname is None:
                raise ValueError(
                    'you have to pass server_hostname when using ssl')
        else:
            if server_hostname is not None:
                raise ValueError('server_hostname is only meaningful with ssl')
            if ssl_handshake_timeout is not None:
                raise ValueError(
                    'ssl_handshake_timeout is only meaningful with ssl')
            if ssl_shutdown_timeout is not None:
                raise ValueError(
                    'ssl_shutdown_timeout is only meaningful with ssl')

        if path is not None:
            if sock is not None:
                raise ValueError(
                    'path and sock can not be specified at the same time')

            path = os.fspath(path)
            sock = socket.socket(socket.AF_UNIX, socket.SOCK_STREAM, 0)
            try:
                sock.setblocking(False)
                await self.sock_connect(sock, path)
            except:
                sock.close()
                raise

        else:
            if sock is None:
                raise ValueError('no path and sock were specified')
            if (sock.family != socket.AF_UNIX or
                    sock.type != socket.SOCK_STREAM):
                raise ValueError(
                    f'A UNIX Domain Stream Socket was expected, got {sock!r}')
            sock.setblocking(False)

        transport, protocol = await self._create_connection_transport(
            sock, protocol_factory, ssl, server_hostname,
            ssl_handshake_timeout=ssl_handshake_timeout,
            ssl_shutdown_timeout=ssl_shutdown_timeout)
        return transport, protocol

    async def create_unix_server(
            self, protocol_factory, path=None, *,
            sock=None, backlog=100, ssl=None,
            ssl_handshake_timeout=None,
            ssl_shutdown_timeout=None,
            start_serving=True, cleanup_socket=True):
        if isinstance(ssl, bool):
            raise TypeError('ssl argument must be an SSLContext or None')

        if ssl_handshake_timeout is not None and not ssl:
            raise ValueError(
                'ssl_handshake_timeout is only meaningful with ssl')

        if ssl_shutdown_timeout is not None and not ssl:
            raise ValueError(
                'ssl_shutdown_timeout is only meaningful with ssl')

        if path is not None:
            if sock is not None:
                raise ValueError(
                    'path and sock can not be specified at the same time')

            path = os.fspath(path)
            sock = socket.socket(socket.AF_UNIX, socket.SOCK_STREAM)

            # Check for abstract socket. `str` and `bytes` paths are supported.
            if path[0] not in (0, '\x00'):
                try:
                    if stat.S_ISSOCK(os.stat(path).st_mode):
                        os.remove(path)
                except FileNotFoundError:
                    pass
                except OSError as err:
                    # Directory may have permissions only to create socket.
                    logger.error('Unable to check or remove stale UNIX socket '
                                 '%r: %r', path, err)

            try:
                sock.bind(path)
            except OSError as exc:
                sock.close()
                if exc.errno == errno.EADDRINUSE:
                    # Let's improve the error message by adding
                    # with what exact address it occurs.
                    msg = f'Address {path!r} is already in use'
                    raise OSError(errno.EADDRINUSE, msg) from None
                else:
                    raise
            except:
                sock.close()
                raise
        else:
            if sock is None:
                raise ValueError(
                    'path was not specified, and no sock specified')

            if (sock.family != socket.AF_UNIX or
                    sock.type != socket.SOCK_STREAM):
                raise ValueError(
                    f'A UNIX Domain Stream Socket was expected, got {sock!r}')

        if cleanup_socket:
            path = sock.getsockname()
            # Check for abstract socket. `str` and `bytes` paths are supported.
            if path[0] not in (0, '\x00'):
                try:
                    self._unix_server_sockets[sock] = os.stat(path).st_ino
                except FileNotFoundError:
                    pass

        sock.setblocking(False)
        server = base_events.Server(self, [sock], protocol_factory,
                                    ssl, backlog, ssl_handshake_timeout,
                                    ssl_shutdown_timeout)
        if start_serving:
            server._start_serving()
            # Skip one loop iteration so that all 'loop.add_reader'
            # go through.
            await tasks.sleep(0)

        return server

    async def _sock_sendfile_native(self, sock, file, offset, count):
        try:
            os.sendfile
        except AttributeError:
            raise exceptions.SendfileNotAvailableError(
                "os.sendfile() is not available")
        try:
            fileno = file.fileno()
        except (AttributeError, io.UnsupportedOperation) as err:
            raise exceptions.SendfileNotAvailableError("not a regular file")
        try:
            fsize = os.fstat(fileno).st_size
        except OSError:
            raise exceptions.SendfileNotAvailableError("not a regular file")
        blocksize = count if count else fsize
        if not blocksize:
            return 0  # empty file

        fut = self.create_future()
        self._sock_sendfile_native_impl(fut, None, sock, fileno,
                                        offset, count, blocksize, 0)
        return await fut

    def _sock_sendfile_native_impl(self, fut, registered_fd, sock, fileno,
                                   offset, count, blocksize, total_sent):
        fd = sock.fileno()
        if registered_fd is not None:
            # Remove the callback early.  It should be rare that the
            # selector says the fd is ready but the call still returns
            # EAGAIN, and I am willing to take a hit in that case in
            # order to simplify the common case.
            self.remove_writer(registered_fd)
        if fut.cancelled():
            self._sock_sendfile_update_filepos(fileno, offset, total_sent)
            return
        if count:
            blocksize = count - total_sent
            if blocksize <= 0:
                self._sock_sendfile_update_filepos(fileno, offset, total_sent)
                fut.set_result(total_sent)
                return

        # On 32-bit architectures truncate to 1GiB to avoid OverflowError
        blocksize = min(blocksize, sys.maxsize//2 + 1)

        try:
            sent = os.sendfile(fd, fileno, offset, blocksize)
        except (BlockingIOError, InterruptedError):
            if registered_fd is None:
                self._sock_add_cancellation_callback(fut, sock)
            self.add_writer(fd, self._sock_sendfile_native_impl, fut,
                            fd, sock, fileno,
                            offset, count, blocksize, total_sent)
        except OSError as exc:
            if (registered_fd is not None and
                    exc.errno == errno.ENOTCONN and
                    type(exc) is not ConnectionError):
                # If we have an ENOTCONN and this isn't a first call to
                # sendfile(), i.e. the connection was closed in the middle
                # of the operation, normalize the error to ConnectionError
                # to make it consistent across all Posix systems.
                new_exc = ConnectionError(
                    "socket is not connected", errno.ENOTCONN)
                new_exc.__cause__ = exc
                exc = new_exc
            if total_sent == 0:
                # We can get here for different reasons, the main
                # one being 'file' is not a regular mmap(2)-like
                # file, in which case we'll fall back on using
                # plain send().
                err = exceptions.SendfileNotAvailableError(
                    "os.sendfile call failed")
                self._sock_sendfile_update_filepos(fileno, offset, total_sent)
                fut.set_exception(err)
            else:
                self._sock_sendfile_update_filepos(fileno, offset, total_sent)
                fut.set_exception(exc)
        except (SystemExit, KeyboardInterrupt):
            raise
        except BaseException as exc:
            self._sock_sendfile_update_filepos(fileno, offset, total_sent)
            fut.set_exception(exc)
        else:
            if sent == 0:
                # EOF
                self._sock_sendfile_update_filepos(fileno, offset, total_sent)
                fut.set_result(total_sent)
            else:
                offset += sent
                total_sent += sent
                if registered_fd is None:
                    self._sock_add_cancellation_callback(fut, sock)
                self.add_writer(fd, self._sock_sendfile_native_impl, fut,
                                fd, sock, fileno,
                                offset, count, blocksize, total_sent)

    def _sock_sendfile_update_filepos(self, fileno, offset, total_sent):
        if total_sent > 0:
            os.lseek(fileno, offset, os.SEEK_SET)

    def _sock_add_cancellation_callback(self, fut, sock):
        def cb(fut):
            if fut.cancelled():
                fd = sock.fileno()
                if fd != -1:
                    self.remove_writer(fd)
        fut.add_done_callback(cb)

    def _stop_serving(self, sock):
        # Is this a unix socket that needs cleanup?
        if sock in self._unix_server_sockets:
            path = sock.getsockname()
        else:
            path = None

        super()._stop_serving(sock)

        if path is not None:
            prev_ino = self._unix_server_sockets[sock]
            del self._unix_server_sockets[sock]
            try:
                if os.stat(path).st_ino == prev_ino:
                    os.unlink(path)
            except FileNotFoundError:
                pass
            except OSError as err:
                logger.error('Unable to clean up listening UNIX socket '
                             '%r: %r', path, err)


class _UnixReadPipeTransport(transports.ReadTransport):

    max_size = 256 * 1024  # max bytes we read in one event loop iteration

    def __init__(self, loop, pipe, protocol, waiter=None, extra=None):
        super().__init__(extra)
        self._extra['pipe'] = pipe
        self._loop = loop
        self._pipe = pipe
        self._fileno = pipe.fileno()
        self._protocol = protocol
        self._closing = False
        self._paused = False

        mode = os.fstat(self._fileno).st_mode
        if not (stat.S_ISFIFO(mode) or
                stat.S_ISSOCK(mode) or
                stat.S_ISCHR(mode)):
            self._pipe = None
            self._fileno = None
            self._protocol = None
            raise ValueError("Pipe transport is for pipes/sockets only.")

        os.set_blocking(self._fileno, False)

        self._loop.call_soon(self._protocol.connection_made, self)
        # only start reading when connection_made() has been called
        self._loop.call_soon(self._add_reader,
                             self._fileno, self._read_ready)
        if waiter is not None:
            # only wake up the waiter when connection_made() has been called
            self._loop.call_soon(futures._set_result_unless_cancelled,
                                 waiter, None)

    def _add_reader(self, fd, callback):
        if not self.is_reading():
            return
        self._loop._add_reader(fd, callback)

    def is_reading(self):
        return not self._paused and not self._closing

    def __repr__(self):
        info = [self.__class__.__name__]
        if self._pipe is None:
            info.append('closed')
        elif self._closing:
            info.append('closing')
        info.append(f'fd={self._fileno}')
        selector = getattr(self._loop, '_selector', None)
        if self._pipe is not None and selector is not None:
            polling = selector_events._test_selector_event(
                selector, self._fileno, selectors.EVENT_READ)
            if polling:
                info.append('polling')
            else:
                info.append('idle')
        elif self._pipe is not None:
            info.append('open')
        else:
            info.append('closed')
        return '<{}>'.format(' '.join(info))

    def _read_ready(self):
        try:
            data = os.read(self._fileno, self.max_size)
        except (BlockingIOError, InterruptedError):
            pass
        except OSError as exc:
            self._fatal_error(exc, 'Fatal read error on pipe transport')
        else:
            if data:
                self._protocol.data_received(data)
            else:
                if self._loop.get_debug():
                    logger.info("%r was closed by peer", self)
                self._closing = True
                self._loop._remove_reader(self._fileno)
                self._loop.call_soon(self._protocol.eof_received)
                self._loop.call_soon(self._call_connection_lost, None)

    def pause_reading(self):
        if not self.is_reading():
            return
        self._paused = True
        self._loop._remove_reader(self._fileno)
        if self._loop.get_debug():
            logger.debug("%r pauses reading", self)

    def resume_reading(self):
        if self._closing or not self._paused:
            return
        self._paused = False
        self._loop._add_reader(self._fileno, self._read_ready)
        if self._loop.get_debug():
            logger.debug("%r resumes reading", self)

    def set_protocol(self, protocol):
        self._protocol = protocol

    def get_protocol(self):
        return self._protocol

    def is_closing(self):
        return self._closing

    def close(self):
        if not self._closing:
            self._close(None)

    def __del__(self, _warn=warnings.warn):
        if self._pipe is not None:
            _warn(f"unclosed transport {self!r}", ResourceWarning, source=self)
            self._pipe.close()

    def _fatal_error(self, exc, message='Fatal error on pipe transport'):
        # should be called by exception handler only
        if (isinstance(exc, OSError) and exc.errno == errno.EIO):
            if self._loop.get_debug():
                logger.debug("%r: %s", self, message, exc_info=True)
        else:
            self._loop.call_exception_handler({
                'message': message,
                'exception': exc,
                'transport': self,
                'protocol': self._protocol,
            })
        self._close(exc)

    def _close(self, exc):
        self._closing = True
        self._loop._remove_reader(self._fileno)
        self._loop.call_soon(self._call_connection_lost, exc)

    def _call_connection_lost(self, exc):
        try:
            self._protocol.connection_lost(exc)
        finally:
            self._pipe.close()
            self._pipe = None
            self._protocol = None
            self._loop = None


class _UnixWritePipeTransport(transports._FlowControlMixin,
                              transports.WriteTransport):

    def __init__(self, loop, pipe, protocol, waiter=None, extra=None):
        super().__init__(extra, loop)
        self._extra['pipe'] = pipe
        self._pipe = pipe
        self._fileno = pipe.fileno()
        self._protocol = protocol
        self._buffer = bytearray()
        self._conn_lost = 0
        self._closing = False  # Set when close() or write_eof() called.

        mode = os.fstat(self._fileno).st_mode
        is_char = stat.S_ISCHR(mode)
        is_fifo = stat.S_ISFIFO(mode)
        is_socket = stat.S_ISSOCK(mode)
        if not (is_char or is_fifo or is_socket):
            self._pipe = None
            self._fileno = None
            self._protocol = None
            raise ValueError("Pipe transport is only for "
                             "pipes, sockets and character devices")

        os.set_blocking(self._fileno, False)
        self._loop.call_soon(self._protocol.connection_made, self)

        # On AIX, the reader trick (to be notified when the read end of the
        # socket is closed) only works for sockets. On other platforms it
        # works for pipes and sockets. (Exception: OS X 10.4?  Issue #19294.)
        if is_socket or (is_fifo and not sys.platform.startswith("aix")):
            # only start reading when connection_made() has been called
            self._loop.call_soon(self._loop._add_reader,
                                 self._fileno, self._read_ready)

        if waiter is not None:
            # only wake up the waiter when connection_made() has been called
            self._loop.call_soon(futures._set_result_unless_cancelled,
                                 waiter, None)

    def __repr__(self):
        info = [self.__class__.__name__]
        if self._pipe is None:
            info.append('closed')
        elif self._closing:
            info.append('closing')
        info.append(f'fd={self._fileno}')
        selector = getattr(self._loop, '_selector', None)
        if self._pipe is not None and selector is not None:
            polling = selector_events._test_selector_event(
                selector, self._fileno, selectors.EVENT_WRITE)
            if polling:
                info.append('polling')
            else:
                info.append('idle')

            bufsize = self.get_write_buffer_size()
            info.append(f'bufsize={bufsize}')
        elif self._pipe is not None:
            info.append('open')
        else:
            info.append('closed')
        return '<{}>'.format(' '.join(info))

    def get_write_buffer_size(self):
        return len(self._buffer)

    def _read_ready(self):
        # Pipe was closed by peer.
        if self._loop.get_debug():
            logger.info("%r was closed by peer", self)
        if self._buffer:
            self._close(BrokenPipeError())
        else:
            self._close()

    def write(self, data):
        assert isinstance(data, (bytes, bytearray, memoryview)), repr(data)
        if isinstance(data, bytearray):
            data = memoryview(data)
        if not data:
            return

        if self._conn_lost or self._closing:
            if self._conn_lost >= constants.LOG_THRESHOLD_FOR_CONNLOST_WRITES:
                logger.warning('pipe closed by peer or '
                               'os.write(pipe, data) raised exception.')
            self._conn_lost += 1
            return

        if not self._buffer:
            # Attempt to send it right away first.
            try:
                n = os.write(self._fileno, data)
            except (BlockingIOError, InterruptedError):
                n = 0
            except (SystemExit, KeyboardInterrupt):
                raise
            except BaseException as exc:
                self._conn_lost += 1
                self._fatal_error(exc, 'Fatal write error on pipe transport')
                return
            if n == len(data):
                return
            elif n > 0:
                data = memoryview(data)[n:]
            self._loop._add_writer(self._fileno, self._write_ready)

        self._buffer += data
        self._maybe_pause_protocol()

    def _write_ready(self):
        assert self._buffer, 'Data should not be empty'

        try:
            n = os.write(self._fileno, self._buffer)
        except (BlockingIOError, InterruptedError):
            pass
        except (SystemExit, KeyboardInterrupt):
            raise
        except BaseException as exc:
            self._buffer.clear()
            self._conn_lost += 1
            # Remove writer here, _fatal_error() doesn't it
            # because _buffer is empty.
            self._loop._remove_writer(self._fileno)
            self._fatal_error(exc, 'Fatal write error on pipe transport')
        else:
            if n == len(self._buffer):
                self._buffer.clear()
                self._loop._remove_writer(self._fileno)
                self._maybe_resume_protocol()  # May append to buffer.
                if self._closing:
                    self._loop._remove_reader(self._fileno)
                    self._call_connection_lost(None)
                return
            elif n > 0:
                del self._buffer[:n]

    def can_write_eof(self):
        return True

    def write_eof(self):
        if self._closing:
            return
        assert self._pipe
        self._closing = True
        if not self._buffer:
            self._loop._remove_reader(self._fileno)
            self._loop.call_soon(self._call_connection_lost, None)

    def set_protocol(self, protocol):
        self._protocol = protocol

    def get_protocol(self):
        return self._protocol

    def is_closing(self):
        return self._closing

    def close(self):
        if self._pipe is not None and not self._closing:
            # write_eof is all what we needed to close the write pipe
            self.write_eof()

    def __del__(self, _warn=warnings.warn):
        if self._pipe is not None:
            _warn(f"unclosed transport {self!r}", ResourceWarning, source=self)
            self._pipe.close()

    def abort(self):
        self._close(None)

    def _fatal_error(self, exc, message='Fatal error on pipe transport'):
        # should be called by exception handler only
        if isinstance(exc, OSError):
            if self._loop.get_debug():
                logger.debug("%r: %s", self, message, exc_info=True)
        else:
            self._loop.call_exception_handler({
                'message': message,
                'exception': exc,
                'transport': self,
                'protocol': self._protocol,
            })
        self._close(exc)

    def _close(self, exc=None):
        self._closing = True
        if self._buffer:
            self._loop._remove_writer(self._fileno)
        self._buffer.clear()
        self._loop._remove_reader(self._fileno)
        self._loop.call_soon(self._call_connection_lost, exc)

    def _call_connection_lost(self, exc):
        try:
            self._protocol.connection_lost(exc)
        finally:
            self._pipe.close()
            self._pipe = None
            self._protocol = None
            self._loop = None


class _UnixSubprocessTransport(base_subprocess.BaseSubprocessTransport):

    def _start(self, args, shell, stdin, stdout, stderr, bufsize, **kwargs):
        stdin_w = None
        if stdin == subprocess.PIPE and sys.platform.startswith('aix'):
            # Use a socket pair for stdin on AIX, since it does not
            # support selecting read events on the write end of a
            # socket (which we use in order to detect closing of the
            # other end).
            stdin, stdin_w = socket.socketpair()
        try:
            self._proc = subprocess.Popen(
                args, shell=shell, stdin=stdin, stdout=stdout, stderr=stderr,
                universal_newlines=False, bufsize=bufsize, **kwargs)
            if stdin_w is not None:
                stdin.close()
                self._proc.stdin = open(stdin_w.detach(), 'wb', buffering=bufsize)
                stdin_w = None
        finally:
            if stdin_w is not None:
                stdin.close()
                stdin_w.close()


class AbstractChildWatcher:
    """Abstract base class for monitoring child processes.

    Objects derived from this class monitor a collection of subprocesses and
    report their termination or interruption by a signal.

    New callbacks are registered with .add_child_handler(). Starting a new
    process must be done within a 'with' block to allow the watcher to suspend
    its activity until the new process if fully registered (this is needed to
    prevent a race condition in some implementations).

    Example:
        with watcher:
            proc = subprocess.Popen("sleep 1")
            watcher.add_child_handler(proc.pid, callback)

    Notes:
        Implementations of this class must be thread-safe.

        Since child watcher objects may catch the SIGCHLD signal and call
        waitpid(-1), there should be only one active object per process.
    """

    def __init_subclass__(cls) -> None:
        if cls.__module__ != __name__:
            warnings._deprecated("AbstractChildWatcher",
                             "{name!r} is deprecated as of Python 3.12 and will be "
                             "removed in Python {remove}.",
                              remove=(3, 14))

    def add_child_handler(self, pid, callback, *args):
        """Register a new child handler.

        Arrange for callback(pid, returncode, *args) to be called when
        process 'pid' terminates. Specifying another callback for the same
        process replaces the previous handler.

        Note: callback() must be thread-safe.
        """
        raise NotImplementedError()

    def remove_child_handler(self, pid):
        """Removes the handler for process 'pid'.

        The function returns True if the handler was successfully removed,
        False if there was nothing to remove."""

        raise NotImplementedError()

    def attach_loop(self, loop):
        """Attach the watcher to an event loop.

        If the watcher was previously attached to an event loop, then it is
        first detached before attaching to the new loop.

        Note: loop may be None.
        """
        raise NotImplementedError()

    def close(self):
        """Close the watcher.

        This must be called to make sure that any underlying resource is freed.
        """
        raise NotImplementedError()

    def is_active(self):
        """Return ``True`` if the watcher is active and is used by the event loop.

        Return True if the watcher is installed and ready to handle process exit
        notifications.

        """
        raise NotImplementedError()

    def __enter__(self):
        """Enter the watcher's context and allow starting new processes

        This function must return self"""
        raise NotImplementedError()

    def __exit__(self, a, b, c):
        """Exit the watcher's context"""
        raise NotImplementedError()


class PidfdChildWatcher(AbstractChildWatcher):
    """Child watcher implementation using Linux's pid file descriptors.

    This child watcher polls process file descriptors (pidfds) to await child
    process termination. In some respects, PidfdChildWatcher is a "Goldilocks"
    child watcher implementation. It doesn't require signals or threads, doesn't
    interfere with any processes launched outside the event loop, and scales
    linearly with the number of subprocesses launched by the event loop. The
    main disadvantage is that pidfds are specific to Linux, and only work on
    recent (5.3+) kernels.
    """

    def __enter__(self):
        return self

    def __exit__(self, exc_type, exc_value, exc_traceback):
        pass

    def is_active(self):
        return True

    def close(self):
        pass

    def attach_loop(self, loop):
        pass

    def add_child_handler(self, pid, callback, *args):
        loop = events.get_running_loop()
        pidfd = os.pidfd_open(pid)
        loop._add_reader(pidfd, self._do_wait, pid, pidfd, callback, args)

    def _do_wait(self, pid, pidfd, callback, args):
        loop = events.get_running_loop()
        loop._remove_reader(pidfd)
        try:
            _, status = os.waitpid(pid, 0)
        except ChildProcessError:
            # The child process is already reaped
            # (may happen if waitpid() is called elsewhere).
            returncode = 255
            logger.warning(
                "child process pid %d exit status already read: "
                " will report returncode 255",
                pid)
        else:
            returncode = waitstatus_to_exitcode(status)

        os.close(pidfd)
        callback(pid, returncode, *args)

    def remove_child_handler(self, pid):
        # asyncio never calls remove_child_handler() !!!
        # The method is no-op but is implemented because
        # abstract base classes require it.
        return True


class BaseChildWatcher(AbstractChildWatcher):

    def __init__(self):
        self._loop = None
        self._callbacks = {}

    def close(self):
        self.attach_loop(None)

    def is_active(self):
        return self._loop is not None and self._loop.is_running()

    def _do_waitpid(self, expected_pid):
        raise NotImplementedError()

    def _do_waitpid_all(self):
        raise NotImplementedError()

    def attach_loop(self, loop):
        assert loop is None or isinstance(loop, events.AbstractEventLoop)

        if self._loop is not None and loop is None and self._callbacks:
            warnings.warn(
                'A loop is being detached '
                'from a child watcher with pending handlers',
                RuntimeWarning)

        if self._loop is not None:
            self._loop.remove_signal_handler(signal.SIGCHLD)

        self._loop = loop
        if loop is not None:
            loop.add_signal_handler(signal.SIGCHLD, self._sig_chld)

            # Prevent a race condition in case a child terminated
            # during the switch.
            self._do_waitpid_all()

    def _sig_chld(self):
        try:
            self._do_waitpid_all()
        except (SystemExit, KeyboardInterrupt):
            raise
        except BaseException as exc:
            # self._loop should always be available here
            # as '_sig_chld' is added as a signal handler
            # in 'attach_loop'
            self._loop.call_exception_handler({
                'message': 'Unknown exception in SIGCHLD handler',
                'exception': exc,
            })


class SafeChildWatcher(BaseChildWatcher):
    """'Safe' child watcher implementation.

    This implementation avoids disrupting other code spawning processes by
    polling explicitly each process in the SIGCHLD handler instead of calling
    os.waitpid(-1).

    This is a safe solution but it has a significant overhead when handling a
    big number of children (O(n) each time SIGCHLD is raised)
    """

    def __init__(self):
        super().__init__()
        warnings._deprecated("SafeChildWatcher",
                             "{name!r} is deprecated as of Python 3.12 and will be "
                             "removed in Python {remove}.",
                              remove=(3, 14))

    def close(self):
        self._callbacks.clear()
        super().close()

    def __enter__(self):
        return self

    def __exit__(self, a, b, c):
        pass

    def add_child_handler(self, pid, callback, *args):
        self._callbacks[pid] = (callback, args)

        # Prevent a race condition in case the child is already terminated.
        self._do_waitpid(pid)

    def remove_child_handler(self, pid):
        try:
            del self._callbacks[pid]
            return True
        except KeyError:
            return False

    def _do_waitpid_all(self):

        for pid in list(self._callbacks):
            self._do_waitpid(pid)

    def _do_waitpid(self, expected_pid):
        assert expected_pid > 0

        try:
            pid, status = os.waitpid(expected_pid, os.WNOHANG)
        except ChildProcessError:
            # The child process is already reaped
            # (may happen if waitpid() is called elsewhere).
            pid = expected_pid
            returncode = 255
            logger.warning(
                "Unknown child process pid %d, will report returncode 255",
                pid)
        else:
            if pid == 0:
                # The child process is still alive.
                return

            returncode = waitstatus_to_exitcode(status)
            if self._loop.get_debug():
                logger.debug('process %s exited with returncode %s',
                             expected_pid, returncode)

        try:
            callback, args = self._callbacks.pop(pid)
        except KeyError:  # pragma: no cover
            # May happen if .remove_child_handler() is called
            # after os.waitpid() returns.
            if self._loop.get_debug():
                logger.warning("Child watcher got an unexpected pid: %r",
                               pid, exc_info=True)
        else:
            callback(pid, returncode, *args)


class FastChildWatcher(BaseChildWatcher):
    """'Fast' child watcher implementation.

    This implementation reaps every terminated processes by calling
    os.waitpid(-1) directly, possibly breaking other code spawning processes
    and waiting for their termination.

    There is no noticeable overhead when handling a big number of children
    (O(1) each time a child terminates).
    """
    def __init__(self):
        super().__init__()
        self._lock = threading.Lock()
        self._zombies = {}
        self._forks = 0
        warnings._deprecated("FastChildWatcher",
                             "{name!r} is deprecated as of Python 3.12 and will be "
                             "removed in Python {remove}.",
                              remove=(3, 14))

    def close(self):
        self._callbacks.clear()
        self._zombies.clear()
        super().close()

    def __enter__(self):
        with self._lock:
            self._forks += 1

            return self

    def __exit__(self, a, b, c):
        with self._lock:
            self._forks -= 1

            if self._forks or not self._zombies:
                return

            collateral_victims = str(self._zombies)
            self._zombies.clear()

        logger.warning(
            "Caught subprocesses termination from unknown pids: %s",
            collateral_victims)

    def add_child_handler(self, pid, callback, *args):
        assert self._forks, "Must use the context manager"

        with self._lock:
            try:
                returncode = self._zombies.pop(pid)
            except KeyError:
                # The child is running.
                self._callbacks[pid] = callback, args
                return

        # The child is dead already. We can fire the callback.
        callback(pid, returncode, *args)

    def remove_child_handler(self, pid):
        try:
            del self._callbacks[pid]
            return True
        except KeyError:
            return False

    def _do_waitpid_all(self):
        # Because of signal coalescing, we must keep calling waitpid() as
        # long as we're able to reap a child.
        while True:
            try:
                pid, status = os.waitpid(-1, os.WNOHANG)
            except ChildProcessError:
                # No more child processes exist.
                return
            else:
                if pid == 0:
                    # A child process is still alive.
                    return

                returncode = waitstatus_to_exitcode(status)

            with self._lock:
                try:
                    callback, args = self._callbacks.pop(pid)
                except KeyError:
                    # unknown child
                    if self._forks:
                        # It may not be registered yet.
                        self._zombies[pid] = returncode
                        if self._loop.get_debug():
                            logger.debug('unknown process %s exited '
                                         'with returncode %s',
                                         pid, returncode)
                        continue
                    callback = None
                else:
                    if self._loop.get_debug():
                        logger.debug('process %s exited with returncode %s',
                                     pid, returncode)

            if callback is None:
                logger.warning(
                    "Caught subprocess termination from unknown pid: "
                    "%d -> %d", pid, returncode)
            else:
                callback(pid, returncode, *args)


class MultiLoopChildWatcher(AbstractChildWatcher):
    """A watcher that doesn't require running loop in the main thread.

    This implementation registers a SIGCHLD signal handler on
    instantiation (which may conflict with other code that
    install own handler for this signal).

    The solution is safe but it has a significant overhead when
    handling a big number of processes (*O(n)* each time a
    SIGCHLD is received).
    """

    # Implementation note:
    # The class keeps compatibility with AbstractChildWatcher ABC
    # To achieve this it has empty attach_loop() method
    # and doesn't accept explicit loop argument
    # for add_child_handler()/remove_child_handler()
    # but retrieves the current loop by get_running_loop()

    def __init__(self):
        self._callbacks = {}
        self._saved_sighandler = None
        warnings._deprecated("MultiLoopChildWatcher",
                             "{name!r} is deprecated as of Python 3.12 and will be "
                             "removed in Python {remove}.",
                              remove=(3, 14))

    def is_active(self):
        return self._saved_sighandler is not None

    def close(self):
        self._callbacks.clear()
        if self._saved_sighandler is None:
            return

        handler = signal.getsignal(signal.SIGCHLD)
        if handler != self._sig_chld:
            logger.warning("SIGCHLD handler was changed by outside code")
        else:
            signal.signal(signal.SIGCHLD, self._saved_sighandler)
        self._saved_sighandler = None

    def __enter__(self):
        return self

    def __exit__(self, exc_type, exc_val, exc_tb):
        pass

    def add_child_handler(self, pid, callback, *args):
        loop = events.get_running_loop()
        self._callbacks[pid] = (loop, callback, args)

        # Prevent a race condition in case the child is already terminated.
        self._do_waitpid(pid)

    def remove_child_handler(self, pid):
        try:
            del self._callbacks[pid]
            return True
        except KeyError:
            return False

    def attach_loop(self, loop):
        # Don't save the loop but initialize itself if called first time
        # The reason to do it here is that attach_loop() is called from
        # unix policy only for the main thread.
        # Main thread is required for subscription on SIGCHLD signal
        if self._saved_sighandler is not None:
            return

        self._saved_sighandler = signal.signal(signal.SIGCHLD, self._sig_chld)
        if self._saved_sighandler is None:
            logger.warning("Previous SIGCHLD handler was set by non-Python code, "
                           "restore to default handler on watcher close.")
            self._saved_sighandler = signal.SIG_DFL

        # Set SA_RESTART to limit EINTR occurrences.
        signal.siginterrupt(signal.SIGCHLD, False)

    def _do_waitpid_all(self):
        for pid in list(self._callbacks):
            self._do_waitpid(pid)

    def _do_waitpid(self, expected_pid):
        assert expected_pid > 0

        try:
            pid, status = os.waitpid(expected_pid, os.WNOHANG)
        except ChildProcessError:
            # The child process is already reaped
            # (may happen if waitpid() is called elsewhere).
            pid = expected_pid
            returncode = 255
            logger.warning(
                "Unknown child process pid %d, will report returncode 255",
                pid)
            debug_log = False
        else:
            if pid == 0:
                # The child process is still alive.
                return

            returncode = waitstatus_to_exitcode(status)
            debug_log = True
        try:
            loop, callback, args = self._callbacks.pop(pid)
        except KeyError:  # pragma: no cover
            # May happen if .remove_child_handler() is called
            # after os.waitpid() returns.
            logger.warning("Child watcher got an unexpected pid: %r",
                           pid, exc_info=True)
        else:
            if loop.is_closed():
                logger.warning("Loop %r that handles pid %r is closed", loop, pid)
            else:
                if debug_log and loop.get_debug():
                    logger.debug('process %s exited with returncode %s',
                                 expected_pid, returncode)
                loop.call_soon_threadsafe(callback, pid, returncode, *args)

    def _sig_chld(self, signum, frame):
        try:
            self._do_waitpid_all()
        except (SystemExit, KeyboardInterrupt):
            raise
        except BaseException:
            logger.warning('Unknown exception in SIGCHLD handler', exc_info=True)


class ThreadedChildWatcher(AbstractChildWatcher):
    """Threaded child watcher implementation.

    The watcher uses a thread per process
    for waiting for the process finish.

    It doesn't require subscription on POSIX signal
    but a thread creation is not free.

    The watcher has O(1) complexity, its performance doesn't depend
    on amount of spawn processes.
    """

    def __init__(self):
        self._pid_counter = itertools.count(0)
        self._threads = {}

    def is_active(self):
        return True

    def close(self):
        pass

    def __enter__(self):
        return self

    def __exit__(self, exc_type, exc_val, exc_tb):
        pass

    def __del__(self, _warn=warnings.warn):
        threads = [thread for thread in list(self._threads.values())
                   if thread.is_alive()]
        if threads:
            _warn(f"{self.__class__} has registered but not finished child processes",
                  ResourceWarning,
                  source=self)

    def add_child_handler(self, pid, callback, *args):
        loop = events.get_running_loop()
        thread = threading.Thread(target=self._do_waitpid,
                                  name=f"asyncio-waitpid-{next(self._pid_counter)}",
                                  args=(loop, pid, callback, args),
                                  daemon=True)
        self._threads[pid] = thread
        thread.start()

    def remove_child_handler(self, pid):
        # asyncio never calls remove_child_handler() !!!
        # The method is no-op but is implemented because
        # abstract base classes require it.
        return True

    def attach_loop(self, loop):
        pass

    def _do_waitpid(self, loop, expected_pid, callback, args):
        assert expected_pid > 0

        try:
            pid, status = os.waitpid(expected_pid, 0)
        except ChildProcessError:
            # The child process is already reaped
            # (may happen if waitpid() is called elsewhere).
            pid = expected_pid
            returncode = 255
            logger.warning(
                "Unknown child process pid %d, will report returncode 255",
                pid)
        else:
            returncode = waitstatus_to_exitcode(status)
            if loop.get_debug():
                logger.debug('process %s exited with returncode %s',
                             expected_pid, returncode)

        if loop.is_closed():
            logger.warning("Loop %r that handles pid %r is closed", loop, pid)
        else:
            loop.call_soon_threadsafe(callback, pid, returncode, *args)

        self._threads.pop(expected_pid)

def can_use_pidfd():
    if not hasattr(os, 'pidfd_open'):
        return False
    try:
        pid = os.getpid()
        os.close(os.pidfd_open(pid, 0))
    except OSError:
        # blocked by security policy like SECCOMP
        return False
    return True


class _UnixDefaultEventLoopPolicy(events.BaseDefaultEventLoopPolicy):
    """UNIX event loop policy with a watcher for child processes."""
    _loop_factory = _UnixSelectorEventLoop

    def __init__(self):
        super().__init__()
        self._watcher = None

    def _init_watcher(self):
        with events._lock:
            if self._watcher is None:  # pragma: no branch
                if can_use_pidfd():
                    self._watcher = PidfdChildWatcher()
                else:
                    self._watcher = ThreadedChildWatcher()

    def set_event_loop(self, loop):
        """Set the event loop.

        As a side effect, if a child watcher was set before, then calling
        .set_event_loop() from the main thread will call .attach_loop(loop) on
        the child watcher.
        """

        super().set_event_loop(loop)

        if (self._watcher is not None and
                threading.current_thread() is threading.main_thread()):
            self._watcher.attach_loop(loop)

    def get_child_watcher(self):
        """Get the watcher for child processes.

        If not yet set, a ThreadedChildWatcher object is automatically created.
        """
        if self._watcher is None:
            self._init_watcher()

        warnings._deprecated("get_child_watcher",
                            "{name!r} is deprecated as of Python 3.12 and will be "
                            "removed in Python {remove}.", remove=(3, 14))
        return self._watcher

    def set_child_watcher(self, watcher):
        """Set the watcher for child processes."""

        assert watcher is None or isinstance(watcher, AbstractChildWatcher)

        if self._watcher is not None:
            self._watcher.close()

        self._watcher = watcher
        warnings._deprecated("set_child_watcher",
                            "{name!r} is deprecated as of Python 3.12 and will be "
                            "removed in Python {remove}.", remove=(3, 14))


SelectorEventLoop = _UnixSelectorEventLoop
DefaultEventLoopPolicy = _UnixDefaultEventLoopPolicy
EventLoop = SelectorEventLoop
```
