## Supplementary software v0.2.1 for "Virtual control arms for paediatric myopia trials: external validation of axial-elongation models": windows_events.py

```
"""Selector and proactor event loops for Windows."""

import sys

if sys.platform != 'win32':  # pragma: no cover
    raise ImportError('win32 only')

import _overlapped
import _winapi
import errno
from functools import partial
import math
import msvcrt
import socket
import struct
import time
import weakref

from . import events
from . import base_subprocess
from . import futures
from . import exceptions
from . import proactor_events
from . import selector_events
from . import tasks
from . import windows_utils
from .log import logger


__all__ = (
    'SelectorEventLoop', 'ProactorEventLoop', 'IocpProactor',
    'DefaultEventLoopPolicy', 'WindowsSelectorEventLoopPolicy',
    'WindowsProactorEventLoopPolicy', 'EventLoop',
)


NULL = _winapi.NULL
INFINITE = _winapi.INFINITE
ERROR_CONNECTION_REFUSED = 1225
ERROR_CONNECTION_ABORTED = 1236

# Initial delay in seconds for connect_pipe() before retrying to connect
CONNECT_PIPE_INIT_DELAY = 0.001

# Maximum delay in seconds for connect_pipe() before retrying to connect
CONNECT_PIPE_MAX_DELAY = 0.100


class _OverlappedFuture(futures.Future):
    """Subclass of Future which represents an overlapped operation.

    Cancelling it will immediately cancel the overlapped operation.
    """

    def __init__(self, ov, *, loop=None):
        super().__init__(loop=loop)
        if self._source_traceback:
            del self._source_traceback[-1]
        self._ov = ov

    def _repr_info(self):
        info = super()._repr_info()
        if self._ov is not None:
            state = 'pending' if self._ov.pending else 'completed'
            info.insert(1, f'overlapped=<{state}, {self._ov.address:#x}>')
        return info

    def _cancel_overlapped(self):
        if self._ov is None:
            return
        try:
            self._ov.cancel()
        except OSError as exc:
            context = {
                'message': 'Cancelling an overlapped future failed',
                'exception': exc,
                'future': self,
            }
            if self._source_traceback:
                context['source_traceback'] = self._source_traceback
            self._loop.call_exception_handler(context)
        self._ov = None

    def cancel(self, msg=None):
        self._cancel_overlapped()
        return super().cancel(msg=msg)

    def set_exception(self, exception):
        super().set_exception(exception)
        self._cancel_overlapped()

    def set_result(self, result):
        super().set_result(result)
        self._ov = None


class _BaseWaitHandleFuture(futures.Future):
    """Subclass of Future which represents a wait handle."""

    def __init__(self, ov, handle, wait_handle, *, loop=None):
        super().__init__(loop=loop)
        if self._source_traceback:
            del self._source_traceback[-1]
        # Keep a reference to the Overlapped object to keep it alive until the
        # wait is unregistered
        self._ov = ov
        self._handle = handle
        self._wait_handle = wait_handle

        # Should we call UnregisterWaitEx() if the wait completes
        # or is cancelled?
        self._registered = True

    def _poll(self):
        # non-blocking wait: use a timeout of 0 millisecond
        return (_winapi.WaitForSingleObject(self._handle, 0) ==
                _winapi.WAIT_OBJECT_0)

    def _repr_info(self):
        info = super()._repr_info()
        info.append(f'handle={self._handle:#x}')
        if self._handle is not None:
            state = 'signaled' if self._poll() else 'waiting'
            info.append(state)
        if self._wait_handle is not None:
            info.append(f'wait_handle={self._wait_handle:#x}')
        return info

    def _unregister_wait_cb(self, fut):
        # The wait was unregistered: it's not safe to destroy the Overlapped
        # object
        self._ov = None

    def _unregister_wait(self):
        if not self._registered:
            return
        self._registered = False

        wait_handle = self._wait_handle
        self._wait_handle = None
        try:
            _overlapped.UnregisterWait(wait_handle)
        except OSError as exc:
            if exc.winerror != _overlapped.ERROR_IO_PENDING:
                context = {
                    'message': 'Failed to unregister the wait handle',
                    'exception': exc,
                    'future': self,
                }
                if self._source_traceback:
                    context['source_traceback'] = self._source_traceback
                self._loop.call_exception_handler(context)
                return
            # ERROR_IO_PENDING means that the unregister is pending

        self._unregister_wait_cb(None)

    def cancel(self, msg=None):
        self._unregister_wait()
        return super().cancel(msg=msg)

    def set_exception(self, exception):
        self._unregister_wait()
        super().set_exception(exception)

    def set_result(self, result):
        self._unregister_wait()
        super().set_result(result)


class _WaitCancelFuture(_BaseWaitHandleFuture):
    """Subclass of Future which represents a wait for the cancellation of a
    _WaitHandleFuture using an event.
    """

    def __init__(self, ov, event, wait_handle, *, loop=None):
        super().__init__(ov, event, wait_handle, loop=loop)

        self._done_callback = None

    def cancel(self):
        raise RuntimeError("_WaitCancelFuture must not be cancelled")

    def set_result(self, result):
        super().set_result(result)
        if self._done_callback is not None:
            self._done_callback(self)

    def set_exception(self, exception):
        super().set_exception(exception)
        if self._done_callback is not None:
            self._done_callback(self)


class _WaitHandleFuture(_BaseWaitHandleFuture):
    def __init__(self, ov, handle, wait_handle, proactor, *, loop=None):
        super().__init__(ov, handle, wait_handle, loop=loop)
        self._proactor = proactor
        self._unregister_proactor = True
        self._event = _overlapped.CreateEvent(None, True, False, None)
        self._event_fut = None

    def _unregister_wait_cb(self, fut):
        if self._event is not None:
            _winapi.CloseHandle(self._event)
            self._event = None
            self._event_fut = None

        # If the wait was cancelled, the wait may never be signalled, so
        # it's required to unregister it. Otherwise, IocpProactor.close() will
        # wait forever for an event which will never come.
        #
        # If the IocpProactor already received the event, it's safe to call
        # _unregister() because we kept a reference to the Overlapped object
        # which is used as a unique key.
        self._proactor._unregister(self._ov)
        self._proactor = None

        super()._unregister_wait_cb(fut)

    def _unregister_wait(self):
        if not self._registered:
            return
        self._registered = False

        wait_handle = self._wait_handle
        self._wait_handle = None
        try:
            _overlapped.UnregisterWaitEx(wait_handle, self._event)
        except OSError as exc:
            if exc.winerror != _overlapped.ERROR_IO_PENDING:
                context = {
                    'message': 'Failed to unregister the wait handle',
                    'exception': exc,
                    'future': self,
                }
                if self._source_traceback:
                    context['source_traceback'] = self._source_traceback
                self._loop.call_exception_handler(context)
                return
            # ERROR_IO_PENDING is not an error, the wait was unregistered

        self._event_fut = self._proactor._wait_cancel(self._event,
                                                      self._unregister_wait_cb)


class PipeServer(object):
    """Class representing a pipe server.

    This is much like a bound, listening socket.
    """
    def __init__(self, address):
        self._address = address
        self._free_instances = weakref.WeakSet()
        # initialize the pipe attribute before calling _server_pipe_handle()
        # because this function can raise an exception and the destructor calls
        # the close() method
        self._pipe = None
        self._accept_pipe_future = None
        self._pipe = self._server_pipe_handle(True)

    def _get_unconnected_pipe(self):
        # Create new instance and return previous one.  This ensures
        # that (until the server is closed) there is always at least
        # one pipe handle for address.  Therefore if a client attempt
        # to connect it will not fail with FileNotFoundError.
        tmp, self._pipe = self._pipe, self._server_pipe_handle(False)
        return tmp

    def _server_pipe_handle(self, first):
        # Return a wrapper for a new pipe handle.
        if self.closed():
            return None
        flags = _winapi.PIPE_ACCESS_DUPLEX | _winapi.FILE_FLAG_OVERLAPPED
        if first:
            flags |= _winapi.FILE_FLAG_FIRST_PIPE_INSTANCE
        h = _winapi.CreateNamedPipe(
            self._address, flags,
            _winapi.PIPE_TYPE_MESSAGE | _winapi.PIPE_READMODE_MESSAGE |
            _winapi.PIPE_WAIT,
            _winapi.PIPE_UNLIMITED_INSTANCES,
            windows_utils.BUFSIZE, windows_utils.BUFSIZE,
            _winapi.NMPWAIT_WAIT_FOREVER, _winapi.NULL)
        pipe = windows_utils.PipeHandle(h)
        self._free_instances.add(pipe)
        return pipe

    def closed(self):
        return (self._address is None)

    def close(self):
        if self._accept_pipe_future is not None:
            self._accept_pipe_future.cancel()
            self._accept_pipe_future = None
        # Close all instances which have not been connected to by a client.
        if self._address is not None:
            for pipe in self._free_instances:
                pipe.close()
            self._pipe = None
            self._address = None
            self._free_instances.clear()

    __del__ = close


class _WindowsSelectorEventLoop(selector_events.BaseSelectorEventLoop):
    """Windows version of selector event loop."""


class ProactorEventLoop(proactor_events.BaseProactorEventLoop):
    """Windows version of proactor event loop using IOCP."""

    def __init__(self, proactor=None):
        if proactor is None:
            proactor = IocpProactor()
        super().__init__(proactor)

    def _run_forever_setup(self):
        assert self._self_reading_future is None
        self.call_soon(self._loop_self_reading)
        super()._run_forever_setup()

    def _run_forever_cleanup(self):
        super()._run_forever_cleanup()
        if self._self_reading_future is not None:
            ov = self._self_reading_future._ov
            self._self_reading_future.cancel()
            # self_reading_future always uses IOCP, so even though it's
            # been cancelled, we need to make sure that the IOCP message
            # is received so that the kernel is not holding on to the
            # memory, possibly causing memory corruption later. Only
            # unregister it if IO is complete in all respects. Otherwise
            # we need another _poll() later to complete the IO.
            if ov is not None and not ov.pending:
                self._proactor._unregister(ov)
            self._self_reading_future = None

    async def create_pipe_connection(self, protocol_factory, address):
        f = self._proactor.connect_pipe(address)
        pipe = await f
        protocol = protocol_factory()
        trans = self._make_duplex_pipe_transport(pipe, protocol,
                                                 extra={'addr': address})
        return trans, protocol

    async def start_serving_pipe(self, protocol_factory, address):
        server = PipeServer(address)

        def loop_accept_pipe(f=None):
            pipe = None
            try:
                if f:
                    pipe = f.result()
                    server._free_instances.discard(pipe)

                    if server.closed():
                        # A client connected before the server was closed:
                        # drop the client (close the pipe) and exit
                        pipe.close()
                        return

                    protocol = protocol_factory()
                    self._make_duplex_pipe_transport(
                        pipe, protocol, extra={'addr': address})

                pipe = server._get_unconnected_pipe()
                if pipe is None:
                    return

                f = self._proactor.accept_pipe(pipe)
            except BrokenPipeError:
                if pipe and pipe.fileno() != -1:
                    pipe.close()
                self.call_soon(loop_accept_pipe)
            except OSError as exc:
                if pipe and pipe.fileno() != -1:
                    self.call_exception_handler({
                        'message': 'Pipe accept failed',
                        'exception': exc,
                        'pipe': pipe,
                    })
                    pipe.close()
                elif self._debug:
                    logger.warning("Accept pipe failed on pipe %r",
                                   pipe, exc_info=True)
                self.call_soon(loop_accept_pipe)
            except exceptions.CancelledError:
                if pipe:
                    pipe.close()
            else:
                server._accept_pipe_future = f
                f.add_done_callback(loop_accept_pipe)

        self.call_soon(loop_accept_pipe)
        return [server]

    async def _make_subprocess_transport(self, protocol, args, shell,
                                         stdin, stdout, stderr, bufsize,
                                         extra=None, **kwargs):
        waiter = self.create_future()
        transp = _WindowsSubprocessTransport(self, protocol, args, shell,
                                             stdin, stdout, stderr, bufsize,
                                             waiter=waiter, extra=extra,
                                             **kwargs)
        try:
            await waiter
        except (SystemExit, KeyboardInterrupt):
            raise
        except BaseException:
            transp.close()
            await transp._wait()
            raise

        return transp


class IocpProactor:
    """Proactor implementation using IOCP."""

    def __init__(self, concurrency=INFINITE):
        self._loop = None
        self._results = []
        self._iocp = _overlapped.CreateIoCompletionPort(
            _overlapped.INVALID_HANDLE_VALUE, NULL, 0, concurrency)
        self._cache = {}
        self._registered = weakref.WeakSet()
        self._unregistered = []
        self._stopped_serving = weakref.WeakSet()

    def _check_closed(self):
        if self._iocp is None:
            raise RuntimeError('IocpProactor is closed')

    def __repr__(self):
        info = ['overlapped#=%s' % len(self._cache),
                'result#=%s' % len(self._results)]
        if self._iocp is None:
            info.append('closed')
        return '<%s %s>' % (self.__class__.__name__, " ".join(info))

    def set_loop(self, loop):
        self._loop = loop

    def select(self, timeout=None):
        if not self._results:
            self._poll(timeout)
        tmp = self._results
        self._results = []
        try:
            return tmp
        finally:
            # Needed to break cycles when an exception occurs.
            tmp = None

    def _result(self, value):
        fut = self._loop.create_future()
        fut.set_result(value)
        return fut

    @staticmethod
    def finish_socket_func(trans, key, ov):
        try:
            return ov.getresult()
        except OSError as exc:
            if exc.winerror in (_overlapped.ERROR_NETNAME_DELETED,
                                _overlapped.ERROR_OPERATION_ABORTED):
                raise ConnectionResetError(*exc.args)
            else:
                raise

    @classmethod
    def _finish_recvfrom(cls, trans, key, ov, *, empty_result):
        try:
            return cls.finish_socket_func(trans, key, ov)
        except OSError as exc:
            # WSARecvFrom will report ERROR_PORT_UNREACHABLE when the same
            # socket is used to send to an address that is not listening.
            if exc.winerror == _overlapped.ERROR_PORT_UNREACHABLE:
                return empty_result, None
            else:
                raise

    def recv(self, conn, nbytes, flags=0):
        self._register_with_iocp(conn)
        ov = _overlapped.Overlapped(NULL)
        try:
            if isinstance(conn, socket.socket):
                ov.WSARecv(conn.fileno(), nbytes, flags)
            else:
                ov.ReadFile(conn.fileno(), nbytes)
        except BrokenPipeError:
            return self._result(b'')

        return self._register(ov, conn, self.finish_socket_func)

    def recv_into(self, conn, buf, flags=0):
        self._register_with_iocp(conn)
        ov = _overlapped.Overlapped(NULL)
        try:
            if isinstance(conn, socket.socket):
                ov.WSARecvInto(conn.fileno(), buf, flags)
            else:
                ov.ReadFileInto(conn.fileno(), buf)
        except BrokenPipeError:
            return self._result(0)

        return self._register(ov, conn, self.finish_socket_func)

    def recvfrom(self, conn, nbytes, flags=0):
        self._register_with_iocp(conn)
        ov = _overlapped.Overlapped(NULL)
        try:
            ov.WSARecvFrom(conn.fileno(), nbytes, flags)
        except BrokenPipeError:
            return self._result((b'', None))

        return self._register(ov, conn, partial(self._finish_recvfrom,
                                                empty_result=b''))

    def recvfrom_into(self, conn, buf, flags=0):
        self._register_with_iocp(conn)
        ov = _overlapped.Overlapped(NULL)
        try:
            ov.WSARecvFromInto(conn.fileno(), buf, flags)
        except BrokenPipeError:
            return self._result((0, None))

        return self._register(ov, conn, partial(self._finish_recvfrom,
                                                empty_result=0))

    def sendto(self, conn, buf, flags=0, addr=None):
        self._register_with_iocp(conn)
        ov = _overlapped.Overlapped(NULL)

        ov.WSASendTo(conn.fileno(), buf, flags, addr)

        return self._register(ov, conn, self.finish_socket_func)

    def send(self, conn, buf, flags=0):
        self._register_with_iocp(conn)
        ov = _overlapped.Overlapped(NULL)
        if isinstance(conn, socket.socket):
            ov.WSASend(conn.fileno(), buf, flags)
        else:
            ov.WriteFile(conn.fileno(), buf)

        return self._register(ov, conn, self.finish_socket_func)

    def accept(self, listener):
        self._register_with_iocp(listener)
        conn = self._get_accept_socket(listener.family)
        ov = _overlapped.Overlapped(NULL)
        ov.AcceptEx(listener.fileno(), conn.fileno())

        def finish_accept(trans, key, ov):
            ov.getresult()
            # Use SO_UPDATE_ACCEPT_CONTEXT so getsockname() etc work.
            buf = struct.pack('@P', listener.fileno())
            conn.setsockopt(socket.SOL_SOCKET,
                            _overlapped.SO_UPDATE_ACCEPT_CONTEXT, buf)
            conn.settimeout(listener.gettimeout())
            return conn, conn.getpeername()

        async def accept_coro(future, conn):
            # Coroutine closing the accept socket if the future is cancelled
            try:
                await future
            except exceptions.CancelledError:
                conn.close()
                raise

        future = self._register(ov, listener, finish_accept)
        coro = accept_coro(future, conn)
        tasks.ensure_future(coro, loop=self._loop)
        return future

    def connect(self, conn, address):
        if conn.type == socket.SOCK_DGRAM:
            # WSAConnect will complete immediately for UDP sockets so we don't
            # need to register any IOCP operation
            _overlapped.WSAConnect(conn.fileno(), address)
            fut = self._loop.create_future()
            fut.set_result(None)
            return fut

        self._register_with_iocp(conn)
        # The socket needs to be locally bound before we call ConnectEx().
        try:
            _overlapped.BindLocal(conn.fileno(), conn.family)
        except OSError as e:
            if e.winerror != errno.WSAEINVAL:
                raise
            # Probably already locally bound; check using getsockname().
            if conn.getsockname()[1] == 0:
                raise
        ov = _overlapped.Overlapped(NULL)
        ov.ConnectEx(conn.fileno(), address)

        def finish_connect(trans, key, ov):
            ov.getresult()
            # Use SO_UPDATE_CONNECT_CONTEXT so getsockname() etc work.
            conn.setsockopt(socket.SOL_SOCKET,
                            _overlapped.SO_UPDATE_CONNECT_CONTEXT, 0)
            return conn

        return self._register(ov, conn, finish_connect)

    def sendfile(self, sock, file, offset, count):
        self._register_with_iocp(sock)
        ov = _overlapped.Overlapped(NULL)
        offset_low = offset & 0xffff_ffff
        offset_high = (offset >> 32) & 0xffff_ffff
        ov.TransmitFile(sock.fileno(),
                        msvcrt.get_osfhandle(file.fileno()),
                        offset_low, offset_high,
                        count, 0, 0)

        return self._register(ov, sock, self.finish_socket_func)

    def accept_pipe(self, pipe):
        self._register_with_iocp(pipe)
        ov = _overlapped.Overlapped(NULL)
        connected = ov.ConnectNamedPipe(pipe.fileno())

        if connected:
            # ConnectNamePipe() failed with ERROR_PIPE_CONNECTED which means
            # that the pipe is connected. There is no need to wait for the
            # completion of the connection.
            return self._result(pipe)

        def finish_accept_pipe(trans, key, ov):
            ov.getresult()
            return pipe

        return self._register(ov, pipe, finish_accept_pipe)

    async def connect_pipe(self, address):
        delay = CONNECT_PIPE_INIT_DELAY
        while True:
            # Unfortunately there is no way to do an overlapped connect to
            # a pipe.  Call CreateFile() in a loop until it doesn't fail with
            # ERROR_PIPE_BUSY.
            try:
                handle = _overlapped.ConnectPipe(address)
                break
            except OSError as exc:
                if exc.winerror != _overlapped.ERROR_PIPE_BUSY:
                    raise

            # ConnectPipe() failed with ERROR_PIPE_BUSY: retry later
            delay = min(delay * 2, CONNECT_PIPE_MAX_DELAY)
            await tasks.sleep(delay)

        return windows_utils.PipeHandle(handle)

    def wait_for_handle(self, handle, timeout=None):
        """Wait for a handle.

        Return a Future object. The result of the future is True if the wait
        completed, or False if the wait did not complete (on timeout).
        """
        return self._wait_for_handle(handle, timeout, False)

    def _wait_cancel(self, event, done_callback):
        fut = self._wait_for_handle(event, None, True)
        # add_done_callback() cannot be used because the wait may only complete
        # in IocpProactor.close(), while the event loop is not running.
        fut._done_callback = done_callback
        return fut

    def _wait_for_handle(self, handle, timeout, _is_cancel):
        self._check_closed()

        if timeout is None:
            ms = _winapi.INFINITE
        else:
            # RegisterWaitForSingleObject() has a resolution of 1 millisecond,
            # round away from zero to wait *at least* timeout seconds.
            ms = math.ceil(timeout * 1e3)

        # We only create ov so we can use ov.address as a key for the cache.
        ov = _overlapped.Overlapped(NULL)
        wait_handle = _overlapped.RegisterWaitWithQueue(
            handle, self._iocp, ov.address, ms)
        if _is_cancel:
            f = _WaitCancelFuture(ov, handle, wait_handle, loop=self._loop)
        else:
            f = _WaitHandleFuture(ov, handle, wait_handle, self,
                                  loop=self._loop)
        if f._source_traceback:
            del f._source_traceback[-1]

        def finish_wait_for_handle(trans, key, ov):
            # Note that this second wait means that we should only use
            # this with handles types where a successful wait has no
            # effect.  So events or processes are all right, but locks
            # or semaphores are not.  Also note if the handle is
            # signalled and then quickly reset, then we may return
            # False even though we have not timed out.
            return f._poll()

        self._cache[ov.address] = (f, ov, 0, finish_wait_for_handle)
        return f

    def _register_with_iocp(self, obj):
        # To get notifications of finished ops on this objects sent to the
        # completion port, were must register the handle.
        if obj not in self._registered:
            self._registered.add(obj)
            _overlapped.CreateIoCompletionPort(obj.fileno(), self._iocp, 0, 0)
            # XXX We could also use SetFileCompletionNotificationModes()
            # to avoid sending notifications to completion port of ops
            # that succeed immediately.

    def _register(self, ov, obj, callback):
        self._check_closed()

        # Return a future which will be set with the result of the
        # operation when it completes.  The future's value is actually
        # the value returned by callback().
        f = _OverlappedFuture(ov, loop=self._loop)
        if f._source_traceback:
            del f._source_traceback[-1]
        if not ov.pending:
            # The operation has completed, so no need to postpone the
            # work.  We cannot take this short cut if we need the
            # NumberOfBytes, CompletionKey values returned by
            # PostQueuedCompletionStatus().
            try:
                value = callback(None, None, ov)
            except OSError as e:
                f.set_exception(e)
            else:
                f.set_result(value)
            # Even if GetOverlappedResult() was called, we have to wait for the
            # notification of the completion in GetQueuedCompletionStatus().
            # Register the overlapped operation to keep a reference to the
            # OVERLAPPED object, otherwise the memory is freed and Windows may
            # read uninitialized memory.

        # Register the overlapped operation for later.  Note that
        # we only store obj to prevent it from being garbage
        # collected too early.
        self._cache[ov.address] = (f, ov, obj, callback)
        return f

    def _unregister(self, ov):
        """Unregister an overlapped object.

        Call this method when its future has been cancelled. The event can
        already be signalled (pending in the proactor event queue). It is also
        safe if the event is never signalled (because it was cancelled).
        """
        self._check_closed()
        self._unregistered.append(ov)

    def _get_accept_socket(self, family):
        s = socket.socket(family)
        s.settimeout(0)
        return s

    def _poll(self, timeout=None):
        if timeout is None:
            ms = INFINITE
        elif timeout < 0:
            raise ValueError("negative timeout")
        else:
            # GetQueuedCompletionStatus() has a resolution of 1 millisecond,
            # round away from zero to wait *at least* timeout seconds.
            ms = math.ceil(timeout * 1e3)
            if ms >= INFINITE:
                raise ValueError("timeout too big")

        while True:
            status = _overlapped.GetQueuedCompletionStatus(self._iocp, ms)
            if status is None:
                break
            ms = 0

            err, transferred, key, address = status
            try:
                f, ov, obj, callback = self._cache.pop(address)
            except KeyError:
                if self._loop.get_debug():
                    self._loop.call_exception_handler({
                        'message': ('GetQueuedCompletionStatus() returned an '
                                    'unexpected event'),
                        'status': ('err=%s transferred=%s key=%#x address=%#x'
                                   % (err, transferred, key, address)),
                    })

                # key is either zero, or it is used to return a pipe
                # handle which should be closed to avoid a leak.
                if key not in (0, _overlapped.INVALID_HANDLE_VALUE):
                    _winapi.CloseHandle(key)
                continue

            if obj in self._stopped_serving:
                f.cancel()
            # Don't call the callback if _register() already read the result or
            # if the overlapped has been cancelled
            elif not f.done():
                try:
                    value = callback(transferred, key, ov)
                except OSError as e:
                    f.set_exception(e)
                    self._results.append(f)
                else:
                    f.set_result(value)
                    self._results.append(f)
                finally:
                    f = None

        # Remove unregistered futures
        for ov in self._unregistered:
            self._cache.pop(ov.address, None)
        self._unregistered.clear()

    def _stop_serving(self, obj):
        # obj is a socket or pipe handle.  It will be closed in
        # BaseProactorEventLoop._stop_serving() which will make any
        # pending operations fail quickly.
        self._stopped_serving.add(obj)

    def close(self):
        if self._iocp is None:
            # already closed
            return

        # Cancel remaining registered operations.
        for fut, ov, obj, callback in list(self._cache.values()):
            if fut.cancelled():
                # Nothing to do with cancelled futures
                pass
            elif isinstance(fut, _WaitCancelFuture):
                # _WaitCancelFuture must not be cancelled
                pass
            else:
                try:
                    fut.cancel()
                except OSError as exc:
                    if self._loop is not None:
                        context = {
                            'message': 'Cancelling a future failed',
                            'exception': exc,
                            'future': fut,
                        }
                        if fut._source_traceback:
                            context['source_traceback'] = fut._source_traceback
                        self._loop.call_exception_handler(context)

        # Wait until all cancelled overlapped complete: don't exit with running
        # overlapped to prevent a crash. Display progress every second if the
        # loop is still running.
        msg_update = 1.0
        start_time = time.monotonic()
        next_msg = start_time + msg_update
        while self._cache:
            if next_msg <= time.monotonic():
                logger.debug('%r is running after closing for %.1f seconds',
                             self, time.monotonic() - start_time)
                next_msg = time.monotonic() + msg_update

            # handle a few events, or timeout
            self._poll(msg_update)

        self._results = []

        _winapi.CloseHandle(self._iocp)
        self._iocp = None

    def __del__(self):
        self.close()


class _WindowsSubprocessTransport(base_subprocess.BaseSubprocessTransport):

    def _start(self, args, shell, stdin, stdout, stderr, bufsize, **kwargs):
        self._proc = windows_utils.Popen(
            args, shell=shell, stdin=stdin, stdout=stdout, stderr=stderr,
            bufsize=bufsize, **kwargs)

        def callback(f):
            returncode = self._proc.poll()
            self._process_exited(returncode)

        f = self._loop._proactor.wait_for_handle(int(self._proc._handle))
        f.add_done_callback(callback)


SelectorEventLoop = _WindowsSelectorEventLoop


class WindowsSelectorEventLoopPolicy(events.BaseDefaultEventLoopPolicy):
    _loop_factory = SelectorEventLoop


class WindowsProactorEventLoopPolicy(events.BaseDefaultEventLoopPolicy):
    _loop_factory = ProactorEventLoop


DefaultEventLoopPolicy = WindowsProactorEventLoopPolicy
EventLoop = ProactorEventLoop
```
