## Supplementary software v0.2.1 for "Virtual control arms for paediatric myopia trials: external validation of axial-elongation models": windows_utils.py

```
"""Various Windows specific bits and pieces."""

import sys

if sys.platform != 'win32':  # pragma: no cover
    raise ImportError('win32 only')

import _winapi
import itertools
import msvcrt
import os
import subprocess
import tempfile
import warnings


__all__ = 'pipe', 'Popen', 'PIPE', 'PipeHandle'


# Constants/globals


BUFSIZE = 8192
PIPE = subprocess.PIPE
STDOUT = subprocess.STDOUT
_mmap_counter = itertools.count()


# Replacement for os.pipe() using handles instead of fds


def pipe(*, duplex=False, overlapped=(True, True), bufsize=BUFSIZE):
    """Like os.pipe() but with overlapped support and using handles not fds."""
    address = tempfile.mktemp(
        prefix=r'\\.\pipe\python-pipe-{:d}-{:d}-'.format(
            os.getpid(), next(_mmap_counter)))

    if duplex:
        openmode = _winapi.PIPE_ACCESS_DUPLEX
        access = _winapi.GENERIC_READ | _winapi.GENERIC_WRITE
        obsize, ibsize = bufsize, bufsize
    else:
        openmode = _winapi.PIPE_ACCESS_INBOUND
        access = _winapi.GENERIC_WRITE
        obsize, ibsize = 0, bufsize

    openmode |= _winapi.FILE_FLAG_FIRST_PIPE_INSTANCE

    if overlapped[0]:
        openmode |= _winapi.FILE_FLAG_OVERLAPPED

    if overlapped[1]:
        flags_and_attribs = _winapi.FILE_FLAG_OVERLAPPED
    else:
        flags_and_attribs = 0

    h1 = h2 = None
    try:
        h1 = _winapi.CreateNamedPipe(
            address, openmode, _winapi.PIPE_WAIT,
            1, obsize, ibsize, _winapi.NMPWAIT_WAIT_FOREVER, _winapi.NULL)

        h2 = _winapi.CreateFile(
            address, access, 0, _winapi.NULL, _winapi.OPEN_EXISTING,
            flags_and_attribs, _winapi.NULL)

        ov = _winapi.ConnectNamedPipe(h1, overlapped=True)
        ov.GetOverlappedResult(True)
        return h1, h2
    except:
        if h1 is not None:
            _winapi.CloseHandle(h1)
        if h2 is not None:
            _winapi.CloseHandle(h2)
        raise


# Wrapper for a pipe handle


class PipeHandle:
    """Wrapper for an overlapped pipe handle which is vaguely file-object like.

    The IOCP event loop can use these instead of socket objects.
    """
    def __init__(self, handle):
        self._handle = handle

    def __repr__(self):
        if self._handle is not None:
            handle = f'handle={self._handle!r}'
        else:
            handle = 'closed'
        return f'<{self.__class__.__name__} {handle}>'

    @property
    def handle(self):
        return self._handle

    def fileno(self):
        if self._handle is None:
            raise ValueError("I/O operation on closed pipe")
        return self._handle

    def close(self, *, CloseHandle=_winapi.CloseHandle):
        if self._handle is not None:
            CloseHandle(self._handle)
            self._handle = None

    def __del__(self, _warn=warnings.warn):
        if self._handle is not None:
            _warn(f"unclosed {self!r}", ResourceWarning, source=self)
            self.close()

    def __enter__(self):
        return self

    def __exit__(self, t, v, tb):
        self.close()


# Replacement for subprocess.Popen using overlapped pipe handles


class Popen(subprocess.Popen):
    """Replacement for subprocess.Popen using overlapped pipe handles.

    The stdin, stdout, stderr are None or instances of PipeHandle.
    """
    def __init__(self, args, stdin=None, stdout=None, stderr=None, **kwds):
        assert not kwds.get('universal_newlines')
        assert kwds.get('bufsize', 0) == 0
        stdin_rfd = stdout_wfd = stderr_wfd = None
        stdin_wh = stdout_rh = stderr_rh = None
        if stdin == PIPE:
            stdin_rh, stdin_wh = pipe(overlapped=(False, True), duplex=True)
            stdin_rfd = msvcrt.open_osfhandle(stdin_rh, os.O_RDONLY)
        else:
            stdin_rfd = stdin
        if stdout == PIPE:
            stdout_rh, stdout_wh = pipe(overlapped=(True, False))
            stdout_wfd = msvcrt.open_osfhandle(stdout_wh, 0)
        else:
            stdout_wfd = stdout
        if stderr == PIPE:
            stderr_rh, stderr_wh = pipe(overlapped=(True, False))
            stderr_wfd = msvcrt.open_osfhandle(stderr_wh, 0)
        elif stderr == STDOUT:
            stderr_wfd = stdout_wfd
        else:
            stderr_wfd = stderr
        try:
            super().__init__(args, stdin=stdin_rfd, stdout=stdout_wfd,
                             stderr=stderr_wfd, **kwds)
        except:
            for h in (stdin_wh, stdout_rh, stderr_rh):
                if h is not None:
                    _winapi.CloseHandle(h)
            raise
        else:
            if stdin_wh is not None:
                self.stdin = PipeHandle(stdin_wh)
            if stdout_rh is not None:
                self.stdout = PipeHandle(stdout_rh)
            if stderr_rh is not None:
                self.stderr = PipeHandle(stderr_rh)
        finally:
            if stdin == PIPE:
                os.close(stdin_rfd)
            if stdout == PIPE:
                os.close(stdout_wfd)
            if stderr == PIPE:
                os.close(stderr_wfd)
```
