## Supplementary software v0.2.1 for "Virtual control arms for paediatric myopia trials: external validation of axial-elongation models": base64.py

```
#! /usr/bin/env python3

"""Base16, Base32, Base64 (RFC 3548), Base85 and Ascii85 data encodings"""

# Modified 04-Oct-1995 by Jack Jansen to use binascii module
# Modified 30-Dec-2003 by Barry Warsaw to add full RFC 3548 support
# Modified 22-May-2007 by Guido van Rossum to use bytes everywhere

import re
import struct
import binascii


__all__ = [
    # Legacy interface exports traditional RFC 2045 Base64 encodings
    'encode', 'decode', 'encodebytes', 'decodebytes',
    # Generalized interface for other encodings
    'b64encode', 'b64decode', 'b32encode', 'b32decode',
    'b32hexencode', 'b32hexdecode', 'b16encode', 'b16decode',
    # Base85 and Ascii85 encodings
    'b85encode', 'b85decode', 'a85encode', 'a85decode', 'z85encode', 'z85decode',
    # Standard Base64 encoding
    'standard_b64encode', 'standard_b64decode',
    # Some common Base64 alternatives.  As referenced by RFC 3458, see thread
    # starting at:
    #
    # http://zgp.org/pipermail/p2p-hackers/2001-September/000316.html
    'urlsafe_b64encode', 'urlsafe_b64decode',
    ]


bytes_types = (bytes, bytearray)  # Types acceptable as binary data

def _bytes_from_decode_data(s):
    if isinstance(s, str):
        try:
            return s.encode('ascii')
        except UnicodeEncodeError:
            raise ValueError('string argument should contain only ASCII characters')
    if isinstance(s, bytes_types):
        return s
    try:
        return memoryview(s).tobytes()
    except TypeError:
        raise TypeError("argument should be a bytes-like object or ASCII "
                        "string, not %r" % s.__class__.__name__) from None


# Base64 encoding/decoding uses binascii

def b64encode(s, altchars=None):
    """Encode the bytes-like object s using Base64 and return a bytes object.

    Optional altchars should be a byte string of length 2 which specifies an
    alternative alphabet for the '+' and '/' characters.  This allows an
    application to e.g. generate url or filesystem safe Base64 strings.
    """
    encoded = binascii.b2a_base64(s, newline=False)
    if altchars is not None:
        assert len(altchars) == 2, repr(altchars)
        return encoded.translate(bytes.maketrans(b'+/', altchars))
    return encoded


def b64decode(s, altchars=None, validate=False):
    """Decode the Base64 encoded bytes-like object or ASCII string s.

    Optional altchars must be a bytes-like object or ASCII string of length 2
    which specifies the alternative alphabet used instead of the '+' and '/'
    characters.

    The result is returned as a bytes object.  A binascii.Error is raised if
    s is incorrectly padded.

    If validate is False (the default), characters that are neither in the
    normal base-64 alphabet nor the alternative alphabet are discarded prior
    to the padding check.  If validate is True, these non-alphabet characters
    in the input result in a binascii.Error.
    For more information about the strict base64 check, see:

    https://docs.python.org/3.11/library/binascii.html#binascii.a2b_base64
    """
    s = _bytes_from_decode_data(s)
    if altchars is not None:
        altchars = _bytes_from_decode_data(altchars)
        assert len(altchars) == 2, repr(altchars)
        s = s.translate(bytes.maketrans(altchars, b'+/'))
    return binascii.a2b_base64(s, strict_mode=validate)


def standard_b64encode(s):
    """Encode bytes-like object s using the standard Base64 alphabet.

    The result is returned as a bytes object.
    """
    return b64encode(s)

def standard_b64decode(s):
    """Decode bytes encoded with the standard Base64 alphabet.

    Argument s is a bytes-like object or ASCII string to decode.  The result
    is returned as a bytes object.  A binascii.Error is raised if the input
    is incorrectly padded.  Characters that are not in the standard alphabet
    are discarded prior to the padding check.
    """
    return b64decode(s)


_urlsafe_encode_translation = bytes.maketrans(b'+/', b'-_')
_urlsafe_decode_translation = bytes.maketrans(b'-_', b'+/')

def urlsafe_b64encode(s):
    """Encode bytes using the URL- and filesystem-safe Base64 alphabet.

    Argument s is a bytes-like object to encode.  The result is returned as a
    bytes object.  The alphabet uses '-' instead of '+' and '_' instead of
    '/'.
    """
    return b64encode(s).translate(_urlsafe_encode_translation)

def urlsafe_b64decode(s):
    """Decode bytes using the URL- and filesystem-safe Base64 alphabet.

    Argument s is a bytes-like object or ASCII string to decode.  The result
    is returned as a bytes object.  A binascii.Error is raised if the input
    is incorrectly padded.  Characters that are not in the URL-safe base-64
    alphabet, and are not a plus '+' or slash '/', are discarded prior to the
    padding check.

    The alphabet uses '-' instead of '+' and '_' instead of '/'.
    """
    s = _bytes_from_decode_data(s)
    s = s.translate(_urlsafe_decode_translation)
    return b64decode(s)


# Base32 encoding/decoding must be done in Python
_B32_ENCODE_DOCSTRING = '''
Encode the bytes-like objects using {encoding} and return a bytes object.
'''
_B32_DECODE_DOCSTRING = '''
Decode the {encoding} encoded bytes-like object or ASCII string s.

Optional casefold is a flag specifying whether a lowercase alphabet is
acceptable as input.  For security purposes, the default is False.
{extra_args}
The result is returned as a bytes object.  A binascii.Error is raised if
the input is incorrectly padded or if there are non-alphabet
characters present in the input.
'''
_B32_DECODE_MAP01_DOCSTRING = '''
RFC 3548 allows for optional mapping of the digit 0 (zero) to the
letter O (oh), and for optional mapping of the digit 1 (one) to
either the letter I (eye) or letter L (el).  The optional argument
map01 when not None, specifies which letter the digit 1 should be
mapped to (when map01 is not None, the digit 0 is always mapped to
the letter O).  For security purposes the default is None, so that
0 and 1 are not allowed in the input.
'''
_b32alphabet = b'ABCDEFGHIJKLMNOPQRSTUVWXYZ234567'
_b32hexalphabet = b'0123456789ABCDEFGHIJKLMNOPQRSTUV'
_b32tab2 = {}
_b32rev = {}

def _b32encode(alphabet, s):
    # Delay the initialization of the table to not waste memory
    # if the function is never called
    if alphabet not in _b32tab2:
        b32tab = [bytes((i,)) for i in alphabet]
        _b32tab2[alphabet] = [a + b for a in b32tab for b in b32tab]
        b32tab = None

    if not isinstance(s, bytes_types):
        s = memoryview(s).tobytes()
    leftover = len(s) % 5
    # Pad the last quantum with zero bits if necessary
    if leftover:
        s = s + b'\0' * (5 - leftover)  # Don't use += !
    encoded = bytearray()
    from_bytes = int.from_bytes
    b32tab2 = _b32tab2[alphabet]
    for i in range(0, len(s), 5):
        c = from_bytes(s[i: i + 5])              # big endian
        encoded += (b32tab2[c >> 30] +           # bits 1 - 10
                    b32tab2[(c >> 20) & 0x3ff] + # bits 11 - 20
                    b32tab2[(c >> 10) & 0x3ff] + # bits 21 - 30
                    b32tab2[c & 0x3ff]           # bits 31 - 40
                   )
    # Adjust for any leftover partial quanta
    if leftover == 1:
        encoded[-6:] = b'======'
    elif leftover == 2:
        encoded[-4:] = b'===='
    elif leftover == 3:
        encoded[-3:] = b'==='
    elif leftover == 4:
        encoded[-1:] = b'='
    return bytes(encoded)

def _b32decode(alphabet, s, casefold=False, map01=None):
    # Delay the initialization of the table to not waste memory
    # if the function is never called
    if alphabet not in _b32rev:
        _b32rev[alphabet] = {v: k for k, v in enumerate(alphabet)}
    s = _bytes_from_decode_data(s)
    if len(s) % 8:
        raise binascii.Error('Incorrect padding')
    # Handle section 2.4 zero and one mapping.  The flag map01 will be either
    # False, or the character to map the digit 1 (one) to.  It should be
    # either L (el) or I (eye).
    if map01 is not None:
        map01 = _bytes_from_decode_data(map01)
        assert len(map01) == 1, repr(map01)
        s = s.translate(bytes.maketrans(b'01', b'O' + map01))
    if casefold:
        s = s.upper()
    # Strip off pad characters from the right.  We need to count the pad
    # characters because this will tell us how many null bytes to remove from
    # the end of the decoded string.
    l = len(s)
    s = s.rstrip(b'=')
    padchars = l - len(s)
    # Now decode the full quanta
    decoded = bytearray()
    b32rev = _b32rev[alphabet]
    for i in range(0, len(s), 8):
        quanta = s[i: i + 8]
        acc = 0
        try:
            for c in quanta:
                acc = (acc << 5) + b32rev[c]
        except KeyError:
            raise binascii.Error('Non-base32 digit found') from None
        decoded += acc.to_bytes(5)  # big endian
    # Process the last, partial quanta
    if l % 8 or padchars not in {0, 1, 3, 4, 6}:
        raise binascii.Error('Incorrect padding')
    if padchars and decoded:
        acc <<= 5 * padchars
        last = acc.to_bytes(5)  # big endian
        leftover = (43 - 5 * padchars) // 8  # 1: 4, 3: 3, 4: 2, 6: 1
        decoded[-5:] = last[:leftover]
    return bytes(decoded)


def b32encode(s):
    return _b32encode(_b32alphabet, s)
b32encode.__doc__ = _B32_ENCODE_DOCSTRING.format(encoding='base32')

def b32decode(s, casefold=False, map01=None):
    return _b32decode(_b32alphabet, s, casefold, map01)
b32decode.__doc__ = _B32_DECODE_DOCSTRING.format(encoding='base32',
                                        extra_args=_B32_DECODE_MAP01_DOCSTRING)

def b32hexencode(s):
    return _b32encode(_b32hexalphabet, s)
b32hexencode.__doc__ = _B32_ENCODE_DOCSTRING.format(encoding='base32hex')

def b32hexdecode(s, casefold=False):
    # base32hex does not have the 01 mapping
    return _b32decode(_b32hexalphabet, s, casefold)
b32hexdecode.__doc__ = _B32_DECODE_DOCSTRING.format(encoding='base32hex',
                                                    extra_args='')


# RFC 3548, Base 16 Alphabet specifies uppercase, but hexlify() returns
# lowercase.  The RFC also recommends against accepting input case
# insensitively.
def b16encode(s):
    """Encode the bytes-like object s using Base16 and return a bytes object.
    """
    return binascii.hexlify(s).upper()


def b16decode(s, casefold=False):
    """Decode the Base16 encoded bytes-like object or ASCII string s.

    Optional casefold is a flag specifying whether a lowercase alphabet is
    acceptable as input.  For security purposes, the default is False.

    The result is returned as a bytes object.  A binascii.Error is raised if
    s is incorrectly padded or if there are non-alphabet characters present
    in the input.
    """
    s = _bytes_from_decode_data(s)
    if casefold:
        s = s.upper()
    if re.search(b'[^0-9A-F]', s):
        raise binascii.Error('Non-base16 digit found')
    return binascii.unhexlify(s)

#
# Ascii85 encoding/decoding
#

_a85chars = None
_a85chars2 = None
_A85START = b"<~"
_A85END = b"~>"

def _85encode(b, chars, chars2, pad=False, foldnuls=False, foldspaces=False):
    # Helper function for a85encode and b85encode
    if not isinstance(b, bytes_types):
        b = memoryview(b).tobytes()

    padding = (-len(b)) % 4
    if padding:
        b = b + b'\0' * padding
    words = struct.Struct('!%dI' % (len(b) // 4)).unpack(b)

    chunks = [b'z' if foldnuls and not word else
              b'y' if foldspaces and word == 0x20202020 else
              (chars2[word // 614125] +
               chars2[word // 85 % 7225] +
               chars[word % 85])
              for word in words]

    if padding and not pad:
        if chunks[-1] == b'z':
            chunks[-1] = chars[0] * 5
        chunks[-1] = chunks[-1][:-padding]

    return b''.join(chunks)

def a85encode(b, *, foldspaces=False, wrapcol=0, pad=False, adobe=False):
    """Encode bytes-like object b using Ascii85 and return a bytes object.

    foldspaces is an optional flag that uses the special short sequence 'y'
    instead of 4 consecutive spaces (ASCII 0x20) as supported by 'btoa'. This
    feature is not supported by the "standard" Adobe encoding.

    wrapcol controls whether the output should have newline (b'\\n') characters
    added to it. If this is non-zero, each output line will be at most this
    many characters long, excluding the trailing newline.

    pad controls whether the input is padded to a multiple of 4 before
    encoding. Note that the btoa implementation always pads.

    adobe controls whether the encoded byte sequence is framed with <~ and ~>,
    which is used by the Adobe implementation.
    """
    global _a85chars, _a85chars2
    # Delay the initialization of tables to not waste memory
    # if the function is never called
    if _a85chars2 is None:
        _a85chars = [bytes((i,)) for i in range(33, 118)]
        _a85chars2 = [(a + b) for a in _a85chars for b in _a85chars]

    result = _85encode(b, _a85chars, _a85chars2, pad, True, foldspaces)

    if adobe:
        result = _A85START + result
    if wrapcol:
        wrapcol = max(2 if adobe else 1, wrapcol)
        chunks = [result[i: i + wrapcol]
                  for i in range(0, len(result), wrapcol)]
        if adobe:
            if len(chunks[-1]) + 2 > wrapcol:
                chunks.append(b'')
        result = b'\n'.join(chunks)
    if adobe:
        result += _A85END

    return result

def a85decode(b, *, foldspaces=False, adobe=False, ignorechars=b' \t\n\r\v'):
    """Decode the Ascii85 encoded bytes-like object or ASCII string b.

    foldspaces is a flag that specifies whether the 'y' short sequence should be
    accepted as shorthand for 4 consecutive spaces (ASCII 0x20). This feature is
    not supported by the "standard" Adobe encoding.

    adobe controls whether the input sequence is in Adobe Ascii85 format (i.e.
    is framed with <~ and ~>).

    ignorechars should be a byte string containing characters to ignore from the
    input. This should only contain whitespace characters, and by default
    contains all whitespace characters in ASCII.

    The result is returned as a bytes object.
    """
    b = _bytes_from_decode_data(b)
    if adobe:
        if not b.endswith(_A85END):
            raise ValueError(
                "Ascii85 encoded byte sequences must end "
                "with {!r}".format(_A85END)
                )
        if b.startswith(_A85START):
            b = b[2:-2]  # Strip off start/end markers
        else:
            b = b[:-2]
    #
    # We have to go through this stepwise, so as to ignore spaces and handle
    # special short sequences
    #
    packI = struct.Struct('!I').pack
    decoded = []
    decoded_append = decoded.append
    curr = []
    curr_append = curr.append
    curr_clear = curr.clear
    for x in b + b'u' * 4:
        if b'!'[0] <= x <= b'u'[0]:
            curr_append(x)
            if len(curr) == 5:
                acc = 0
                for x in curr:
                    acc = 85 * acc + (x - 33)
                try:
                    decoded_append(packI(acc))
                except struct.error:
                    raise ValueError('Ascii85 overflow') from None
                curr_clear()
        elif x == b'z'[0]:
            if curr:
                raise ValueError('z inside Ascii85 5-tuple')
            decoded_append(b'\0\0\0\0')
        elif foldspaces and x == b'y'[0]:
            if curr:
                raise ValueError('y inside Ascii85 5-tuple')
            decoded_append(b'\x20\x20\x20\x20')
        elif x in ignorechars:
            # Skip whitespace
            continue
        else:
            raise ValueError('Non-Ascii85 digit found: %c' % x)

    result = b''.join(decoded)
    padding = 4 - len(curr)
    if padding:
        # Throw away the extra padding
        result = result[:-padding]
    return result

# The following code is originally taken (with permission) from Mercurial

_b85alphabet = (b"0123456789ABCDEFGHIJKLMNOPQRSTUVWXYZ"
                b"abcdefghijklmnopqrstuvwxyz!#$%&()*+-;<=>?@^_`{|}~")
_b85chars = None
_b85chars2 = None
_b85dec = None

def b85encode(b, pad=False):
    """Encode bytes-like object b in base85 format and return a bytes object.

    If pad is true, the input is padded with b'\\0' so its length is a multiple of
    4 bytes before encoding.
    """
    global _b85chars, _b85chars2
    # Delay the initialization of tables to not waste memory
    # if the function is never called
    if _b85chars2 is None:
        _b85chars = [bytes((i,)) for i in _b85alphabet]
        _b85chars2 = [(a + b) for a in _b85chars for b in _b85chars]
    return _85encode(b, _b85chars, _b85chars2, pad)

def b85decode(b):
    """Decode the base85-encoded bytes-like object or ASCII string b

    The result is returned as a bytes object.
    """
    global _b85dec
    # Delay the initialization of tables to not waste memory
    # if the function is never called
    if _b85dec is None:
        _b85dec = [None] * 256
        for i, c in enumerate(_b85alphabet):
            _b85dec[c] = i

    b = _bytes_from_decode_data(b)
    padding = (-len(b)) % 5
    b = b + b'~' * padding
    out = []
    packI = struct.Struct('!I').pack
    for i in range(0, len(b), 5):
        chunk = b[i:i + 5]
        acc = 0
        try:
            for c in chunk:
                acc = acc * 85 + _b85dec[c]
        except TypeError:
            for j, c in enumerate(chunk):
                if _b85dec[c] is None:
                    raise ValueError('bad base85 character at position %d'
                                    % (i + j)) from None
            raise
        try:
            out.append(packI(acc))
        except struct.error:
            raise ValueError('base85 overflow in hunk starting at byte %d'
                             % i) from None

    result = b''.join(out)
    if padding:
        result = result[:-padding]
    return result

_z85alphabet = (b'0123456789abcdefghijklmnopqrstuvwxyz'
                b'ABCDEFGHIJKLMNOPQRSTUVWXYZ.-:+=^!/*?&<>()[]{}@%$#')
# Translating b85 valid but z85 invalid chars to b'\x00' is required
# to prevent them from being decoded as b85 valid chars.
_z85_b85_decode_diff = b';_`|~'
_z85_decode_translation = bytes.maketrans(
    _z85alphabet + _z85_b85_decode_diff,
    _b85alphabet + b'\x00' * len(_z85_b85_decode_diff)
)
_z85_encode_translation = bytes.maketrans(_b85alphabet, _z85alphabet)

def z85encode(s):
    """Encode bytes-like object b in z85 format and return a bytes object."""
    return b85encode(s).translate(_z85_encode_translation)

def z85decode(s):
    """Decode the z85-encoded bytes-like object or ASCII string b

    The result is returned as a bytes object.
    """
    s = _bytes_from_decode_data(s)
    s = s.translate(_z85_decode_translation)
    try:
        return b85decode(s)
    except ValueError as e:
        raise ValueError(e.args[0].replace('base85', 'z85')) from None

# Legacy interface.  This code could be cleaned up since I don't believe
# binascii has any line length limitations.  It just doesn't seem worth it
# though.  The files should be opened in binary mode.

MAXLINESIZE = 76 # Excluding the CRLF
MAXBINSIZE = (MAXLINESIZE//4)*3

def encode(input, output):
    """Encode a file; input and output are binary files."""
    while s := input.read(MAXBINSIZE):
        while len(s) < MAXBINSIZE and (ns := input.read(MAXBINSIZE-len(s))):
            s += ns
        line = binascii.b2a_base64(s)
        output.write(line)


def decode(input, output):
    """Decode a file; input and output are binary files."""
    while line := input.readline():
        s = binascii.a2b_base64(line)
        output.write(s)

def _input_type_check(s):
    try:
        m = memoryview(s)
    except TypeError as err:
        msg = "expected bytes-like object, not %s" % s.__class__.__name__
        raise TypeError(msg) from err
    if m.format not in ('c', 'b', 'B'):
        msg = ("expected single byte elements, not %r from %s" %
                                          (m.format, s.__class__.__name__))
        raise TypeError(msg)
    if m.ndim != 1:
        msg = ("expected 1-D data, not %d-D data from %s" %
                                          (m.ndim, s.__class__.__name__))
        raise TypeError(msg)


def encodebytes(s):
    """Encode a bytestring into a bytes object containing multiple lines
    of base-64 data."""
    _input_type_check(s)
    pieces = []
    for i in range(0, len(s), MAXBINSIZE):
        chunk = s[i : i + MAXBINSIZE]
        pieces.append(binascii.b2a_base64(chunk))
    return b"".join(pieces)


def decodebytes(s):
    """Decode a bytestring of base-64 data into a bytes object."""
    _input_type_check(s)
    return binascii.a2b_base64(s)


# Usable as a script...
def main():
    """Small main program"""
    import sys, getopt
    usage = f"""usage: {sys.argv[0]} [-h|-d|-e|-u] [file|-]
        -h: print this help message and exit
        -d, -u: decode
        -e: encode (default)"""
    try:
        opts, args = getopt.getopt(sys.argv[1:], 'hdeu')
    except getopt.error as msg:
        sys.stdout = sys.stderr
        print(msg)
        print(usage)
        sys.exit(2)
    func = encode
    for o, a in opts:
        if o == '-e': func = encode
        if o == '-d': func = decode
        if o == '-u': func = decode
        if o == '-h': print(usage); return
    if args and args[0] != '-':
        with open(args[0], 'rb') as f:
            func(f, sys.stdout.buffer)
    else:
        func(sys.stdin.buffer, sys.stdout.buffer)


if __name__ == '__main__':
    main()
```
