## Supplementary software v0.2.1 for "Virtual control arms for paediatric myopia trials: external validation of axial-elongation models": bdb.py

```
"""Debugger basics"""

import fnmatch
import sys
import os
from contextlib import contextmanager
from inspect import CO_GENERATOR, CO_COROUTINE, CO_ASYNC_GENERATOR

__all__ = ["BdbQuit", "Bdb", "Breakpoint"]

GENERATOR_AND_COROUTINE_FLAGS = CO_GENERATOR | CO_COROUTINE | CO_ASYNC_GENERATOR


class BdbQuit(Exception):
    """Exception to give up completely."""


class Bdb:
    """Generic Python debugger base class.

    This class takes care of details of the trace facility;
    a derived class should implement user interaction.
    The standard debugger class (pdb.Pdb) is an example.

    The optional skip argument must be an iterable of glob-style
    module name patterns.  The debugger will not step into frames
    that originate in a module that matches one of these patterns.
    Whether a frame is considered to originate in a certain module
    is determined by the __name__ in the frame globals.
    """

    def __init__(self, skip=None):
        self.skip = set(skip) if skip else None
        self.breaks = {}
        self.fncache = {}
        self.frame_trace_lines_opcodes = {}
        self.frame_returning = None
        self.trace_opcodes = False
        self.enterframe = None

        self._load_breaks()

    def canonic(self, filename):
        """Return canonical form of filename.

        For real filenames, the canonical form is a case-normalized (on
        case insensitive filesystems) absolute path.  'Filenames' with
        angle brackets, such as "<stdin>", generated in interactive
        mode, are returned unchanged.
        """
        if filename == "<" + filename[1:-1] + ">":
            return filename
        canonic = self.fncache.get(filename)
        if not canonic:
            canonic = os.path.abspath(filename)
            canonic = os.path.normcase(canonic)
            self.fncache[filename] = canonic
        return canonic

    def reset(self):
        """Set values of attributes as ready to start debugging."""
        import linecache
        linecache.checkcache()
        self.botframe = None
        self._set_stopinfo(None, None)

    @contextmanager
    def set_enterframe(self, frame):
        self.enterframe = frame
        yield
        self.enterframe = None

    def trace_dispatch(self, frame, event, arg):
        """Dispatch a trace function for debugged frames based on the event.

        This function is installed as the trace function for debugged
        frames. Its return value is the new trace function, which is
        usually itself. The default implementation decides how to
        dispatch a frame, depending on the type of event (passed in as a
        string) that is about to be executed.

        The event can be one of the following:
            line: A new line of code is going to be executed.
            call: A function is about to be called or another code block
                  is entered.
            return: A function or other code block is about to return.
            exception: An exception has occurred.
            c_call: A C function is about to be called.
            c_return: A C function has returned.
            c_exception: A C function has raised an exception.

        For the Python events, specialized functions (see the dispatch_*()
        methods) are called.  For the C events, no action is taken.

        The arg parameter depends on the previous event.
        """

        with self.set_enterframe(frame):
            if self.quitting:
                return # None
            if event == 'line':
                return self.dispatch_line(frame)
            if event == 'call':
                return self.dispatch_call(frame, arg)
            if event == 'return':
                return self.dispatch_return(frame, arg)
            if event == 'exception':
                return self.dispatch_exception(frame, arg)
            if event == 'c_call':
                return self.trace_dispatch
            if event == 'c_exception':
                return self.trace_dispatch
            if event == 'c_return':
                return self.trace_dispatch
            if event == 'opcode':
                return self.dispatch_opcode(frame, arg)
            print('bdb.Bdb.dispatch: unknown debugging event:', repr(event))
            return self.trace_dispatch

    def dispatch_line(self, frame):
        """Invoke user function and return trace function for line event.

        If the debugger stops on the current line, invoke
        self.user_line(). Raise BdbQuit if self.quitting is set.
        Return self.trace_dispatch to continue tracing in this scope.
        """
        if self.stop_here(frame) or self.break_here(frame):
            self.user_line(frame)
            if self.quitting: raise BdbQuit
        return self.trace_dispatch

    def dispatch_call(self, frame, arg):
        """Invoke user function and return trace function for call event.

        If the debugger stops on this function call, invoke
        self.user_call(). Raise BdbQuit if self.quitting is set.
        Return self.trace_dispatch to continue tracing in this scope.
        """
        # XXX 'arg' is no longer used
        if self.botframe is None:
            # First call of dispatch since reset()
            self.botframe = frame.f_back # (CT) Note that this may also be None!
            return self.trace_dispatch
        if not (self.stop_here(frame) or self.break_anywhere(frame)):
            # No need to trace this function
            return # None
        # Ignore call events in generator except when stepping.
        if self.stopframe and frame.f_code.co_flags & GENERATOR_AND_COROUTINE_FLAGS:
            return self.trace_dispatch
        self.user_call(frame, arg)
        if self.quitting: raise BdbQuit
        return self.trace_dispatch

    def dispatch_return(self, frame, arg):
        """Invoke user function and return trace function for return event.

        If the debugger stops on this function return, invoke
        self.user_return(). Raise BdbQuit if self.quitting is set.
        Return self.trace_dispatch to continue tracing in this scope.
        """
        if self.stop_here(frame) or frame == self.returnframe:
            # Ignore return events in generator except when stepping.
            if self.stopframe and frame.f_code.co_flags & GENERATOR_AND_COROUTINE_FLAGS:
                return self.trace_dispatch
            try:
                self.frame_returning = frame
                self.user_return(frame, arg)
            finally:
                self.frame_returning = None
            if self.quitting: raise BdbQuit
            # The user issued a 'next' or 'until' command.
            if self.stopframe is frame and self.stoplineno != -1:
                self._set_stopinfo(None, None)
            # The previous frame might not have f_trace set, unless we are
            # issuing a command that does not expect to stop, we should set
            # f_trace
            if self.stoplineno != -1:
                self._set_caller_tracefunc(frame)
        return self.trace_dispatch

    def dispatch_exception(self, frame, arg):
        """Invoke user function and return trace function for exception event.

        If the debugger stops on this exception, invoke
        self.user_exception(). Raise BdbQuit if self.quitting is set.
        Return self.trace_dispatch to continue tracing in this scope.
        """
        if self.stop_here(frame):
            # When stepping with next/until/return in a generator frame, skip
            # the internal StopIteration exception (with no traceback)
            # triggered by a subiterator run with the 'yield from' statement.
            if not (frame.f_code.co_flags & GENERATOR_AND_COROUTINE_FLAGS
                    and arg[0] is StopIteration and arg[2] is None):
                self.user_exception(frame, arg)
                if self.quitting: raise BdbQuit
        # Stop at the StopIteration or GeneratorExit exception when the user
        # has set stopframe in a generator by issuing a return command, or a
        # next/until command at the last statement in the generator before the
        # exception.
        elif (self.stopframe and frame is not self.stopframe
                and self.stopframe.f_code.co_flags & GENERATOR_AND_COROUTINE_FLAGS
                and arg[0] in (StopIteration, GeneratorExit)):
            self.user_exception(frame, arg)
            if self.quitting: raise BdbQuit

        return self.trace_dispatch

    def dispatch_opcode(self, frame, arg):
        """Invoke user function and return trace function for opcode event.
        If the debugger stops on the current opcode, invoke
        self.user_opcode(). Raise BdbQuit if self.quitting is set.
        Return self.trace_dispatch to continue tracing in this scope.
        """
        if self.stop_here(frame) or self.break_here(frame):
            self.user_opcode(frame)
            if self.quitting: raise BdbQuit
        return self.trace_dispatch

    # Normally derived classes don't override the following
    # methods, but they may if they want to redefine the
    # definition of stopping and breakpoints.

    def is_skipped_module(self, module_name):
        "Return True if module_name matches any skip pattern."
        if module_name is None:  # some modules do not have names
            return False
        for pattern in self.skip:
            if fnmatch.fnmatch(module_name, pattern):
                return True
        return False

    def stop_here(self, frame):
        "Return True if frame is below the starting frame in the stack."
        # (CT) stopframe may now also be None, see dispatch_call.
        # (CT) the former test for None is therefore removed from here.
        if self.skip and \
               self.is_skipped_module(frame.f_globals.get('__name__')):
            return False
        if frame is self.stopframe:
            if self.stoplineno == -1:
                return False
            return frame.f_lineno >= self.stoplineno
        if not self.stopframe:
            return True
        return False

    def break_here(self, frame):
        """Return True if there is an effective breakpoint for this line.

        Check for line or function breakpoint and if in effect.
        Delete temporary breakpoints if effective() says to.
        """
        filename = self.canonic(frame.f_code.co_filename)
        if filename not in self.breaks:
            return False
        lineno = frame.f_lineno
        if lineno not in self.breaks[filename]:
            # The line itself has no breakpoint, but maybe the line is the
            # first line of a function with breakpoint set by function name.
            lineno = frame.f_code.co_firstlineno
            if lineno not in self.breaks[filename]:
                return False

        # flag says ok to delete temp. bp
        (bp, flag) = effective(filename, lineno, frame)
        if bp:
            self.currentbp = bp.number
            if (flag and bp.temporary):
                self.do_clear(str(bp.number))
            return True
        else:
            return False

    def do_clear(self, arg):
        """Remove temporary breakpoint.

        Must implement in derived classes or get NotImplementedError.
        """
        raise NotImplementedError("subclass of bdb must implement do_clear()")

    def break_anywhere(self, frame):
        """Return True if there is any breakpoint for frame's filename.
        """
        return self.canonic(frame.f_code.co_filename) in self.breaks

    # Derived classes should override the user_* methods
    # to gain control.

    def user_call(self, frame, argument_list):
        """Called if we might stop in a function."""
        pass

    def user_line(self, frame):
        """Called when we stop or break at a line."""
        pass

    def user_return(self, frame, return_value):
        """Called when a return trap is set here."""
        pass

    def user_exception(self, frame, exc_info):
        """Called when we stop on an exception."""
        pass

    def user_opcode(self, frame):
        """Called when we are about to execute an opcode."""
        pass

    def _set_trace_opcodes(self, trace_opcodes):
        if trace_opcodes != self.trace_opcodes:
            self.trace_opcodes = trace_opcodes
            frame = self.enterframe
            while frame is not None:
                frame.f_trace_opcodes = trace_opcodes
                if frame is self.botframe:
                    break
                frame = frame.f_back

    def _set_stopinfo(self, stopframe, returnframe, stoplineno=0, opcode=False):
        """Set the attributes for stopping.

        If stoplineno is greater than or equal to 0, then stop at line
        greater than or equal to the stopline.  If stoplineno is -1, then
        don't stop at all.
        """
        self.stopframe = stopframe
        self.returnframe = returnframe
        self.quitting = False
        # stoplineno >= 0 means: stop at line >= the stoplineno
        # stoplineno -1 means: don't stop at all
        self.stoplineno = stoplineno
        self._set_trace_opcodes(opcode)

    def _set_caller_tracefunc(self, current_frame):
        # Issue #13183: pdb skips frames after hitting a breakpoint and running
        # step commands.
        # Restore the trace function in the caller (that may not have been set
        # for performance reasons) when returning from the current frame, unless
        # the caller is the botframe.
        caller_frame = current_frame.f_back
        if caller_frame and not caller_frame.f_trace and caller_frame is not self.botframe:
            caller_frame.f_trace = self.trace_dispatch

    # Derived classes and clients can call the following methods
    # to affect the stepping state.

    def set_until(self, frame, lineno=None):
        """Stop when the line with the lineno greater than the current one is
        reached or when returning from current frame."""
        # the name "until" is borrowed from gdb
        if lineno is None:
            lineno = frame.f_lineno + 1
        self._set_stopinfo(frame, frame, lineno)

    def set_step(self):
        """Stop after one line of code."""
        self._set_stopinfo(None, None)

    def set_stepinstr(self):
        """Stop before the next instruction."""
        self._set_stopinfo(None, None, opcode=True)

    def set_next(self, frame):
        """Stop on the next line in or below the given frame."""
        self._set_stopinfo(frame, None)

    def set_return(self, frame):
        """Stop when returning from the given frame."""
        if frame.f_code.co_flags & GENERATOR_AND_COROUTINE_FLAGS:
            self._set_stopinfo(frame, None, -1)
        else:
            self._set_stopinfo(frame.f_back, frame)

    def set_trace(self, frame=None):
        """Start debugging from frame.

        If frame is not specified, debugging starts from caller's frame.
        """
        if frame is None:
            frame = sys._getframe().f_back
        self.reset()
        with self.set_enterframe(frame):
            while frame:
                frame.f_trace = self.trace_dispatch
                self.botframe = frame
                self.frame_trace_lines_opcodes[frame] = (frame.f_trace_lines, frame.f_trace_opcodes)
                # We need f_trace_lines == True for the debugger to work
                frame.f_trace_lines = True
                frame = frame.f_back
            self.set_stepinstr()
        sys.settrace(self.trace_dispatch)

    def set_continue(self):
        """Stop only at breakpoints or when finished.

        If there are no breakpoints, set the system trace function to None.
        """
        # Don't stop except at breakpoints or when finished
        self._set_stopinfo(self.botframe, None, -1)
        if not self.breaks:
            # no breakpoints; run without debugger overhead
            sys.settrace(None)
            frame = sys._getframe().f_back
            while frame and frame is not self.botframe:
                del frame.f_trace
                frame = frame.f_back
            for frame, (trace_lines, trace_opcodes) in self.frame_trace_lines_opcodes.items():
                frame.f_trace_lines, frame.f_trace_opcodes = trace_lines, trace_opcodes
            self.frame_trace_lines_opcodes = {}

    def set_quit(self):
        """Set quitting attribute to True.

        Raises BdbQuit exception in the next call to a dispatch_*() method.
        """
        self.stopframe = self.botframe
        self.returnframe = None
        self.quitting = True
        sys.settrace(None)

    # Derived classes and clients can call the following methods
    # to manipulate breakpoints.  These methods return an
    # error message if something went wrong, None if all is well.
    # Set_break prints out the breakpoint line and file:lineno.
    # Call self.get_*break*() to see the breakpoints or better
    # for bp in Breakpoint.bpbynumber: if bp: bp.bpprint().

    def _add_to_breaks(self, filename, lineno):
        """Add breakpoint to breaks, if not already there."""
        bp_linenos = self.breaks.setdefault(filename, [])
        if lineno not in bp_linenos:
            bp_linenos.append(lineno)

    def set_break(self, filename, lineno, temporary=False, cond=None,
                  funcname=None):
        """Set a new breakpoint for filename:lineno.

        If lineno doesn't exist for the filename, return an error message.
        The filename should be in canonical form.
        """
        filename = self.canonic(filename)
        import linecache # Import as late as possible
        line = linecache.getline(filename, lineno)
        if not line:
            return 'Line %s:%d does not exist' % (filename, lineno)
        self._add_to_breaks(filename, lineno)
        bp = Breakpoint(filename, lineno, temporary, cond, funcname)
        # After we set a new breakpoint, we need to search through all frames
        # and set f_trace to trace_dispatch if there could be a breakpoint in
        # that frame.
        frame = self.enterframe
        while frame:
            if self.break_anywhere(frame):
                frame.f_trace = self.trace_dispatch
            frame = frame.f_back
        return None

    def _load_breaks(self):
        """Apply all breakpoints (set in other instances) to this one.

        Populates this instance's breaks list from the Breakpoint class's
        list, which can have breakpoints set by another Bdb instance. This
        is necessary for interactive sessions to keep the breakpoints
        active across multiple calls to run().
        """
        for (filename, lineno) in Breakpoint.bplist.keys():
            self._add_to_breaks(filename, lineno)

    def _prune_breaks(self, filename, lineno):
        """Prune breakpoints for filename:lineno.

        A list of breakpoints is maintained in the Bdb instance and in
        the Breakpoint class.  If a breakpoint in the Bdb instance no
        longer exists in the Breakpoint class, then it's removed from the
        Bdb instance.
        """
        if (filename, lineno) not in Breakpoint.bplist:
            self.breaks[filename].remove(lineno)
        if not self.breaks[filename]:
            del self.breaks[filename]

    def clear_break(self, filename, lineno):
        """Delete breakpoints for filename:lineno.

        If no breakpoints were set, return an error message.
        """
        filename = self.canonic(filename)
        if filename not in self.breaks:
            return 'There are no breakpoints in %s' % filename
        if lineno not in self.breaks[filename]:
            return 'There is no breakpoint at %s:%d' % (filename, lineno)
        # If there's only one bp in the list for that file,line
        # pair, then remove the breaks entry
        for bp in Breakpoint.bplist[filename, lineno][:]:
            bp.deleteMe()
        self._prune_breaks(filename, lineno)
        return None

    def clear_bpbynumber(self, arg):
        """Delete a breakpoint by its index in Breakpoint.bpbynumber.

        If arg is invalid, return an error message.
        """
        try:
            bp = self.get_bpbynumber(arg)
        except ValueError as err:
            return str(err)
        bp.deleteMe()
        self._prune_breaks(bp.file, bp.line)
        return None

    def clear_all_file_breaks(self, filename):
        """Delete all breakpoints in filename.

        If none were set, return an error message.
        """
        filename = self.canonic(filename)
        if filename not in self.breaks:
            return 'There are no breakpoints in %s' % filename
        for line in self.breaks[filename]:
            blist = Breakpoint.bplist[filename, line]
            for bp in blist:
                bp.deleteMe()
        del self.breaks[filename]
        return None

    def clear_all_breaks(self):
        """Delete all existing breakpoints.

        If none were set, return an error message.
        """
        if not self.breaks:
            return 'There are no breakpoints'
        for bp in Breakpoint.bpbynumber:
            if bp:
                bp.deleteMe()
        self.breaks = {}
        return None

    def get_bpbynumber(self, arg):
        """Return a breakpoint by its index in Breakpoint.bybpnumber.

        For invalid arg values or if the breakpoint doesn't exist,
        raise a ValueError.
        """
        if not arg:
            raise ValueError('Breakpoint number expected')
        try:
            number = int(arg)
        except ValueError:
            raise ValueError('Non-numeric breakpoint number %s' % arg) from None
        try:
            bp = Breakpoint.bpbynumber[number]
        except IndexError:
            raise ValueError('Breakpoint number %d out of range' % number) from None
        if bp is None:
            raise ValueError('Breakpoint %d already deleted' % number)
        return bp

    def get_break(self, filename, lineno):
        """Return True if there is a breakpoint for filename:lineno."""
        filename = self.canonic(filename)
        return filename in self.breaks and \
            lineno in self.breaks[filename]

    def get_breaks(self, filename, lineno):
        """Return all breakpoints for filename:lineno.

        If no breakpoints are set, return an empty list.
        """
        filename = self.canonic(filename)
        return filename in self.breaks and \
            lineno in self.breaks[filename] and \
            Breakpoint.bplist[filename, lineno] or []

    def get_file_breaks(self, filename):
        """Return all lines with breakpoints for filename.

        If no breakpoints are set, return an empty list.
        """
        filename = self.canonic(filename)
        if filename in self.breaks:
            return self.breaks[filename]
        else:
            return []

    def get_all_breaks(self):
        """Return all breakpoints that are set."""
        return self.breaks

    # Derived classes and clients can call the following method
    # to get a data structure representing a stack trace.

    def get_stack(self, f, t):
        """Return a list of (frame, lineno) in a stack trace and a size.

        List starts with original calling frame, if there is one.
        Size may be number of frames above or below f.
        """
        stack = []
        if t and t.tb_frame is f:
            t = t.tb_next
        while f is not None:
            stack.append((f, f.f_lineno))
            if f is self.botframe:
                break
            f = f.f_back
        stack.reverse()
        i = max(0, len(stack) - 1)
        while t is not None:
            stack.append((t.tb_frame, t.tb_lineno))
            t = t.tb_next
        if f is None:
            i = max(0, len(stack) - 1)
        return stack, i

    def format_stack_entry(self, frame_lineno, lprefix=': '):
        """Return a string with information about a stack entry.

        The stack entry frame_lineno is a (frame, lineno) tuple.  The
        return string contains the canonical filename, the function name
        or '<lambda>', the input arguments, the return value, and the
        line of code (if it exists).

        """
        import linecache, reprlib
        frame, lineno = frame_lineno
        filename = self.canonic(frame.f_code.co_filename)
        s = '%s(%r)' % (filename, lineno)
        if frame.f_code.co_name:
            s += frame.f_code.co_name
        else:
            s += "<lambda>"
        s += '()'
        if '__return__' in frame.f_locals:
            rv = frame.f_locals['__return__']
            s += '->'
            s += reprlib.repr(rv)
        if lineno is not None:
            line = linecache.getline(filename, lineno, frame.f_globals)
            if line:
                s += lprefix + line.strip()
        else:
            s += f'{lprefix}Warning: lineno is None'
        return s

    # The following methods can be called by clients to use
    # a debugger to debug a statement or an expression.
    # Both can be given as a string, or a code object.

    def run(self, cmd, globals=None, locals=None):
        """Debug a statement executed via the exec() function.

        globals defaults to __main__.dict; locals defaults to globals.
        """
        if globals is None:
            import __main__
            globals = __main__.__dict__
        if locals is None:
            locals = globals
        self.reset()
        if isinstance(cmd, str):
            cmd = compile(cmd, "<string>", "exec")
        sys.settrace(self.trace_dispatch)
        try:
            exec(cmd, globals, locals)
        except BdbQuit:
            pass
        finally:
            self.quitting = True
            sys.settrace(None)

    def runeval(self, expr, globals=None, locals=None):
        """Debug an expression executed via the eval() function.

        globals defaults to __main__.dict; locals defaults to globals.
        """
        if globals is None:
            import __main__
            globals = __main__.__dict__
        if locals is None:
            locals = globals
        self.reset()
        sys.settrace(self.trace_dispatch)
        try:
            return eval(expr, globals, locals)
        except BdbQuit:
            pass
        finally:
            self.quitting = True
            sys.settrace(None)

    def runctx(self, cmd, globals, locals):
        """For backwards-compatibility.  Defers to run()."""
        # B/W compatibility
        self.run(cmd, globals, locals)

    # This method is more useful to debug a single function call.

    def runcall(self, func, /, *args, **kwds):
        """Debug a single function call.

        Return the result of the function call.
        """
        self.reset()
        sys.settrace(self.trace_dispatch)
        res = None
        try:
            res = func(*args, **kwds)
        except BdbQuit:
            pass
        finally:
            self.quitting = True
            sys.settrace(None)
        return res


def set_trace():
    """Start debugging with a Bdb instance from the caller's frame."""
    Bdb().set_trace()


class Breakpoint:
    """Breakpoint class.

    Implements temporary breakpoints, ignore counts, disabling and
    (re)-enabling, and conditionals.

    Breakpoints are indexed by number through bpbynumber and by
    the (file, line) tuple using bplist.  The former points to a
    single instance of class Breakpoint.  The latter points to a
    list of such instances since there may be more than one
    breakpoint per line.

    When creating a breakpoint, its associated filename should be
    in canonical form.  If funcname is defined, a breakpoint hit will be
    counted when the first line of that function is executed.  A
    conditional breakpoint always counts a hit.
    """

    # XXX Keeping state in the class is a mistake -- this means
    # you cannot have more than one active Bdb instance.

    next = 1        # Next bp to be assigned
    bplist = {}     # indexed by (file, lineno) tuple
    bpbynumber = [None] # Each entry is None or an instance of Bpt
                # index 0 is unused, except for marking an
                # effective break .... see effective()

    def __init__(self, file, line, temporary=False, cond=None, funcname=None):
        self.funcname = funcname
        # Needed if funcname is not None.
        self.func_first_executable_line = None
        self.file = file    # This better be in canonical form!
        self.line = line
        self.temporary = temporary
        self.cond = cond
        self.enabled = True
        self.ignore = 0
        self.hits = 0
        self.number = Breakpoint.next
        Breakpoint.next += 1
        # Build the two lists
        self.bpbynumber.append(self)
        if (file, line) in self.bplist:
            self.bplist[file, line].append(self)
        else:
            self.bplist[file, line] = [self]

    @staticmethod
    def clearBreakpoints():
        Breakpoint.next = 1
        Breakpoint.bplist = {}
        Breakpoint.bpbynumber = [None]

    def deleteMe(self):
        """Delete the breakpoint from the list associated to a file:line.

        If it is the last breakpoint in that position, it also deletes
        the entry for the file:line.
        """

        index = (self.file, self.line)
        self.bpbynumber[self.number] = None   # No longer in list
        self.bplist[index].remove(self)
        if not self.bplist[index]:
            # No more bp for this f:l combo
            del self.bplist[index]

    def enable(self):
        """Mark the breakpoint as enabled."""
        self.enabled = True

    def disable(self):
        """Mark the breakpoint as disabled."""
        self.enabled = False

    def bpprint(self, out=None):
        """Print the output of bpformat().

        The optional out argument directs where the output is sent
        and defaults to standard output.
        """
        if out is None:
            out = sys.stdout
        print(self.bpformat(), file=out)

    def bpformat(self):
        """Return a string with information about the breakpoint.

        The information includes the breakpoint number, temporary
        status, file:line position, break condition, number of times to
        ignore, and number of times hit.

        """
        if self.temporary:
            disp = 'del  '
        else:
            disp = 'keep '
        if self.enabled:
            disp = disp + 'yes  '
        else:
            disp = disp + 'no   '
        ret = '%-4dbreakpoint   %s at %s:%d' % (self.number, disp,
                                                self.file, self.line)
        if self.cond:
            ret += '\n\tstop only if %s' % (self.cond,)
        if self.ignore:
            ret += '\n\tignore next %d hits' % (self.ignore,)
        if self.hits:
            if self.hits > 1:
                ss = 's'
            else:
                ss = ''
            ret += '\n\tbreakpoint already hit %d time%s' % (self.hits, ss)
        return ret

    def __str__(self):
        "Return a condensed description of the breakpoint."
        return 'breakpoint %s at %s:%s' % (self.number, self.file, self.line)

# -----------end of Breakpoint class----------


def checkfuncname(b, frame):
    """Return True if break should happen here.

    Whether a break should happen depends on the way that b (the breakpoint)
    was set.  If it was set via line number, check if b.line is the same as
    the one in the frame.  If it was set via function name, check if this is
    the right function and if it is on the first executable line.
    """
    if not b.funcname:
        # Breakpoint was set via line number.
        if b.line != frame.f_lineno:
            # Breakpoint was set at a line with a def statement and the function
            # defined is called: don't break.
            return False
        return True

    # Breakpoint set via function name.
    if frame.f_code.co_name != b.funcname:
        # It's not a function call, but rather execution of def statement.
        return False

    # We are in the right frame.
    if not b.func_first_executable_line:
        # The function is entered for the 1st time.
        b.func_first_executable_line = frame.f_lineno

    if b.func_first_executable_line != frame.f_lineno:
        # But we are not at the first line number: don't break.
        return False
    return True


def effective(file, line, frame):
    """Return (active breakpoint, delete temporary flag) or (None, None) as
       breakpoint to act upon.

       The "active breakpoint" is the first entry in bplist[line, file] (which
       must exist) that is enabled, for which checkfuncname is True, and that
       has neither a False condition nor a positive ignore count.  The flag,
       meaning that a temporary breakpoint should be deleted, is False only
       when the condiion cannot be evaluated (in which case, ignore count is
       ignored).

       If no such entry exists, then (None, None) is returned.
    """
    possibles = Breakpoint.bplist[file, line]
    for b in possibles:
        if not b.enabled:
            continue
        if not checkfuncname(b, frame):
            continue
        # Count every hit when bp is enabled
        b.hits += 1
        if not b.cond:
            # If unconditional, and ignoring go on to next, else break
            if b.ignore > 0:
                b.ignore -= 1
                continue
            else:
                # breakpoint and marker that it's ok to delete if temporary
                return (b, True)
        else:
            # Conditional bp.
            # Ignore count applies only to those bpt hits where the
            # condition evaluates to true.
            try:
                val = eval(b.cond, frame.f_globals, frame.f_locals)
                if val:
                    if b.ignore > 0:
                        b.ignore -= 1
                        # continue
                    else:
                        return (b, True)
                # else:
                #   continue
            except:
                # if eval fails, most conservative thing is to stop on
                # breakpoint regardless of ignore count.  Don't delete
                # temporary, as another hint to user.
                return (b, False)
    return (None, None)


# -------------------- testing --------------------

class Tdb(Bdb):
    def user_call(self, frame, args):
        name = frame.f_code.co_name
        if not name: name = '???'
        print('+++ call', name, args)
    def user_line(self, frame):
        import linecache
        name = frame.f_code.co_name
        if not name: name = '???'
        fn = self.canonic(frame.f_code.co_filename)
        line = linecache.getline(fn, frame.f_lineno, frame.f_globals)
        print('+++', fn, frame.f_lineno, name, ':', line.strip())
    def user_return(self, frame, retval):
        print('+++ return', retval)
    def user_exception(self, frame, exc_stuff):
        print('+++ exception', exc_stuff)
        self.set_continue()

def foo(n):
    print('foo(', n, ')')
    x = bar(n*10)
    print('bar returned', x)

def bar(a):
    print('bar(', a, ')')
    return a/2

def test():
    t = Tdb()
    t.run('import bdb; bdb.foo(10)')
```
