## Supplementary software v0.2.1 for "Virtual control arms for paediatric myopia trials: external validation of axial-elongation models": bisect.py

```
"""Bisection algorithms."""


def insort_right(a, x, lo=0, hi=None, *, key=None):
    """Insert item x in list a, and keep it sorted assuming a is sorted.

    If x is already in a, insert it to the right of the rightmost x.

    Optional args lo (default 0) and hi (default len(a)) bound the
    slice of a to be searched.

    A custom key function can be supplied to customize the sort order.
    """
    if key is None:
        lo = bisect_right(a, x, lo, hi)
    else:
        lo = bisect_right(a, key(x), lo, hi, key=key)
    a.insert(lo, x)


def bisect_right(a, x, lo=0, hi=None, *, key=None):
    """Return the index where to insert item x in list a, assuming a is sorted.

    The return value i is such that all e in a[:i] have e <= x, and all e in
    a[i:] have e > x.  So if x already appears in the list, a.insert(i, x) will
    insert just after the rightmost x already there.

    Optional args lo (default 0) and hi (default len(a)) bound the
    slice of a to be searched.

    A custom key function can be supplied to customize the sort order.
    """

    if lo < 0:
        raise ValueError('lo must be non-negative')
    if hi is None:
        hi = len(a)
    # Note, the comparison uses "<" to match the
    # __lt__() logic in list.sort() and in heapq.
    if key is None:
        while lo < hi:
            mid = (lo + hi) // 2
            if x < a[mid]:
                hi = mid
            else:
                lo = mid + 1
    else:
        while lo < hi:
            mid = (lo + hi) // 2
            if x < key(a[mid]):
                hi = mid
            else:
                lo = mid + 1
    return lo


def insort_left(a, x, lo=0, hi=None, *, key=None):
    """Insert item x in list a, and keep it sorted assuming a is sorted.

    If x is already in a, insert it to the left of the leftmost x.

    Optional args lo (default 0) and hi (default len(a)) bound the
    slice of a to be searched.

    A custom key function can be supplied to customize the sort order.
    """

    if key is None:
        lo = bisect_left(a, x, lo, hi)
    else:
        lo = bisect_left(a, key(x), lo, hi, key=key)
    a.insert(lo, x)

def bisect_left(a, x, lo=0, hi=None, *, key=None):
    """Return the index where to insert item x in list a, assuming a is sorted.

    The return value i is such that all e in a[:i] have e < x, and all e in
    a[i:] have e >= x.  So if x already appears in the list, a.insert(i, x) will
    insert just before the leftmost x already there.

    Optional args lo (default 0) and hi (default len(a)) bound the
    slice of a to be searched.

    A custom key function can be supplied to customize the sort order.
    """

    if lo < 0:
        raise ValueError('lo must be non-negative')
    if hi is None:
        hi = len(a)
    # Note, the comparison uses "<" to match the
    # __lt__() logic in list.sort() and in heapq.
    if key is None:
        while lo < hi:
            mid = (lo + hi) // 2
            if a[mid] < x:
                lo = mid + 1
            else:
                hi = mid
    else:
        while lo < hi:
            mid = (lo + hi) // 2
            if key(a[mid]) < x:
                lo = mid + 1
            else:
                hi = mid
    return lo


# Overwrite above definitions with a fast C implementation
try:
    from _bisect import *
except ImportError:
    pass

# Create aliases
bisect = bisect_right
insort = insort_right
```
