## Supplementary software v0.2.1 for "Virtual control arms for paediatric myopia trials: external validation of axial-elongation models": bz2.py

```
"""Interface to the libbzip2 compression library.

This module provides a file interface, classes for incremental
(de)compression, and functions for one-shot (de)compression.
"""

__all__ = ["BZ2File", "BZ2Compressor", "BZ2Decompressor",
           "open", "compress", "decompress"]

__author__ = "Nadeem Vawda <nadeem.vawda@gmail.com>"

from builtins import open as _builtin_open
import io
import os
import _compression

from _bz2 import BZ2Compressor, BZ2Decompressor


# Value 0 no longer used
_MODE_READ     = 1
# Value 2 no longer used
_MODE_WRITE    = 3


class BZ2File(_compression.BaseStream):

    """A file object providing transparent bzip2 (de)compression.

    A BZ2File can act as a wrapper for an existing file object, or refer
    directly to a named file on disk.

    Note that BZ2File provides a *binary* file interface - data read is
    returned as bytes, and data to be written should be given as bytes.
    """

    def __init__(self, filename, mode="r", *, compresslevel=9):
        """Open a bzip2-compressed file.

        If filename is a str, bytes, or PathLike object, it gives the
        name of the file to be opened. Otherwise, it should be a file
        object, which will be used to read or write the compressed data.

        mode can be 'r' for reading (default), 'w' for (over)writing,
        'x' for creating exclusively, or 'a' for appending. These can
        equivalently be given as 'rb', 'wb', 'xb', and 'ab'.

        If mode is 'w', 'x' or 'a', compresslevel can be a number between 1
        and 9 specifying the level of compression: 1 produces the least
        compression, and 9 (default) produces the most compression.

        If mode is 'r', the input file may be the concatenation of
        multiple compressed streams.
        """
        self._fp = None
        self._closefp = False
        self._mode = None

        if not (1 <= compresslevel <= 9):
            raise ValueError("compresslevel must be between 1 and 9")

        if mode in ("", "r", "rb"):
            mode = "rb"
            mode_code = _MODE_READ
        elif mode in ("w", "wb"):
            mode = "wb"
            mode_code = _MODE_WRITE
            self._compressor = BZ2Compressor(compresslevel)
        elif mode in ("x", "xb"):
            mode = "xb"
            mode_code = _MODE_WRITE
            self._compressor = BZ2Compressor(compresslevel)
        elif mode in ("a", "ab"):
            mode = "ab"
            mode_code = _MODE_WRITE
            self._compressor = BZ2Compressor(compresslevel)
        else:
            raise ValueError("Invalid mode: %r" % (mode,))

        if isinstance(filename, (str, bytes, os.PathLike)):
            self._fp = _builtin_open(filename, mode)
            self._closefp = True
            self._mode = mode_code
        elif hasattr(filename, "read") or hasattr(filename, "write"):
            self._fp = filename
            self._mode = mode_code
        else:
            raise TypeError("filename must be a str, bytes, file or PathLike object")

        if self._mode == _MODE_READ:
            raw = _compression.DecompressReader(self._fp,
                BZ2Decompressor, trailing_error=OSError)
            self._buffer = io.BufferedReader(raw)
        else:
            self._pos = 0

    def close(self):
        """Flush and close the file.

        May be called more than once without error. Once the file is
        closed, any other operation on it will raise a ValueError.
        """
        if self.closed:
            return
        try:
            if self._mode == _MODE_READ:
                self._buffer.close()
            elif self._mode == _MODE_WRITE:
                self._fp.write(self._compressor.flush())
                self._compressor = None
        finally:
            try:
                if self._closefp:
                    self._fp.close()
            finally:
                self._fp = None
                self._closefp = False
                self._buffer = None

    @property
    def closed(self):
        """True if this file is closed."""
        return self._fp is None

    @property
    def name(self):
        self._check_not_closed()
        return self._fp.name

    @property
    def mode(self):
        return 'wb' if self._mode == _MODE_WRITE else 'rb'

    def fileno(self):
        """Return the file descriptor for the underlying file."""
        self._check_not_closed()
        return self._fp.fileno()

    def seekable(self):
        """Return whether the file supports seeking."""
        return self.readable() and self._buffer.seekable()

    def readable(self):
        """Return whether the file was opened for reading."""
        self._check_not_closed()
        return self._mode == _MODE_READ

    def writable(self):
        """Return whether the file was opened for writing."""
        self._check_not_closed()
        return self._mode == _MODE_WRITE

    def peek(self, n=0):
        """Return buffered data without advancing the file position.

        Always returns at least one byte of data, unless at EOF.
        The exact number of bytes returned is unspecified.
        """
        self._check_can_read()
        # Relies on the undocumented fact that BufferedReader.peek()
        # always returns at least one byte (except at EOF), independent
        # of the value of n
        return self._buffer.peek(n)

    def read(self, size=-1):
        """Read up to size uncompressed bytes from the file.

        If size is negative or omitted, read until EOF is reached.
        Returns b'' if the file is already at EOF.
        """
        self._check_can_read()
        return self._buffer.read(size)

    def read1(self, size=-1):
        """Read up to size uncompressed bytes, while trying to avoid
        making multiple reads from the underlying stream. Reads up to a
        buffer's worth of data if size is negative.

        Returns b'' if the file is at EOF.
        """
        self._check_can_read()
        if size < 0:
            size = io.DEFAULT_BUFFER_SIZE
        return self._buffer.read1(size)

    def readinto(self, b):
        """Read bytes into b.

        Returns the number of bytes read (0 for EOF).
        """
        self._check_can_read()
        return self._buffer.readinto(b)

    def readline(self, size=-1):
        """Read a line of uncompressed bytes from the file.

        The terminating newline (if present) is retained. If size is
        non-negative, no more than size bytes will be read (in which
        case the line may be incomplete). Returns b'' if already at EOF.
        """
        if not isinstance(size, int):
            if not hasattr(size, "__index__"):
                raise TypeError("Integer argument expected")
            size = size.__index__()
        self._check_can_read()
        return self._buffer.readline(size)

    def readlines(self, size=-1):
        """Read a list of lines of uncompressed bytes from the file.

        size can be specified to control the number of lines read: no
        further lines will be read once the total size of the lines read
        so far equals or exceeds size.
        """
        if not isinstance(size, int):
            if not hasattr(size, "__index__"):
                raise TypeError("Integer argument expected")
            size = size.__index__()
        self._check_can_read()
        return self._buffer.readlines(size)

    def write(self, data):
        """Write a byte string to the file.

        Returns the number of uncompressed bytes written, which is
        always the length of data in bytes. Note that due to buffering,
        the file on disk may not reflect the data written until close()
        is called.
        """
        self._check_can_write()
        if isinstance(data, (bytes, bytearray)):
            length = len(data)
        else:
            # accept any data that supports the buffer protocol
            data = memoryview(data)
            length = data.nbytes

        compressed = self._compressor.compress(data)
        self._fp.write(compressed)
        self._pos += length
        return length

    def writelines(self, seq):
        """Write a sequence of byte strings to the file.

        Returns the number of uncompressed bytes written.
        seq can be any iterable yielding byte strings.

        Line separators are not added between the written byte strings.
        """
        return _compression.BaseStream.writelines(self, seq)

    def seek(self, offset, whence=io.SEEK_SET):
        """Change the file position.

        The new position is specified by offset, relative to the
        position indicated by whence. Values for whence are:

            0: start of stream (default); offset must not be negative
            1: current stream position
            2: end of stream; offset must not be positive

        Returns the new file position.

        Note that seeking is emulated, so depending on the parameters,
        this operation may be extremely slow.
        """
        self._check_can_seek()
        return self._buffer.seek(offset, whence)

    def tell(self):
        """Return the current file position."""
        self._check_not_closed()
        if self._mode == _MODE_READ:
            return self._buffer.tell()
        return self._pos


def open(filename, mode="rb", compresslevel=9,
         encoding=None, errors=None, newline=None):
    """Open a bzip2-compressed file in binary or text mode.

    The filename argument can be an actual filename (a str, bytes, or
    PathLike object), or an existing file object to read from or write
    to.

    The mode argument can be "r", "rb", "w", "wb", "x", "xb", "a" or
    "ab" for binary mode, or "rt", "wt", "xt" or "at" for text mode.
    The default mode is "rb", and the default compresslevel is 9.

    For binary mode, this function is equivalent to the BZ2File
    constructor: BZ2File(filename, mode, compresslevel). In this case,
    the encoding, errors and newline arguments must not be provided.

    For text mode, a BZ2File object is created, and wrapped in an
    io.TextIOWrapper instance with the specified encoding, error
    handling behavior, and line ending(s).

    """
    if "t" in mode:
        if "b" in mode:
            raise ValueError("Invalid mode: %r" % (mode,))
    else:
        if encoding is not None:
            raise ValueError("Argument 'encoding' not supported in binary mode")
        if errors is not None:
            raise ValueError("Argument 'errors' not supported in binary mode")
        if newline is not None:
            raise ValueError("Argument 'newline' not supported in binary mode")

    bz_mode = mode.replace("t", "")
    binary_file = BZ2File(filename, bz_mode, compresslevel=compresslevel)

    if "t" in mode:
        encoding = io.text_encoding(encoding)
        return io.TextIOWrapper(binary_file, encoding, errors, newline)
    else:
        return binary_file


def compress(data, compresslevel=9):
    """Compress a block of data.

    compresslevel, if given, must be a number between 1 and 9.

    For incremental compression, use a BZ2Compressor object instead.
    """
    comp = BZ2Compressor(compresslevel)
    return comp.compress(data) + comp.flush()


def decompress(data):
    """Decompress a block of data.

    For incremental decompression, use a BZ2Decompressor object instead.
    """
    results = []
    while data:
        decomp = BZ2Decompressor()
        try:
            res = decomp.decompress(data)
        except OSError:
            if results:
                break  # Leftover data is not a valid bzip2 stream; ignore it.
            else:
                raise  # Error on the first iteration; bail out.
        results.append(res)
        if not decomp.eof:
            raise ValueError("Compressed data ended before the "
                             "end-of-stream marker was reached")
        data = decomp.unused_data
    return b"".join(results)
```
