## Supplementary software v0.2.1 for "Virtual control arms for paediatric myopia trials: external validation of axial-elongation models": calendar.py

```
"""Calendar printing functions

Note when comparing these calendars to the ones printed by cal(1): By
default, these calendars have Monday as the first day of the week, and
Sunday as the last (the European convention). Use setfirstweekday() to
set the first day of the week (0=Monday, 6=Sunday)."""

import sys
import datetime
from enum import IntEnum, global_enum
import locale as _locale
from itertools import repeat

__all__ = ["IllegalMonthError", "IllegalWeekdayError", "setfirstweekday",
           "firstweekday", "isleap", "leapdays", "weekday", "monthrange",
           "monthcalendar", "prmonth", "month", "prcal", "calendar",
           "timegm", "month_name", "month_abbr", "day_name", "day_abbr",
           "Calendar", "TextCalendar", "HTMLCalendar", "LocaleTextCalendar",
           "LocaleHTMLCalendar", "weekheader",
           "Day", "Month", "JANUARY", "FEBRUARY", "MARCH",
           "APRIL", "MAY", "JUNE", "JULY",
           "AUGUST", "SEPTEMBER", "OCTOBER", "NOVEMBER", "DECEMBER",
           "MONDAY", "TUESDAY", "WEDNESDAY", "THURSDAY", "FRIDAY",
           "SATURDAY", "SUNDAY"]

# Exception raised for bad input (with string parameter for details)
error = ValueError

# Exceptions raised for bad input
# This is trick for backward compatibility. Since 3.13, we will raise IllegalMonthError instead of
# IndexError for bad month number(out of 1-12). But we can't remove IndexError for backward compatibility.
class IllegalMonthError(ValueError, IndexError):
    def __init__(self, month):
        self.month = month
    def __str__(self):
        return "bad month number %r; must be 1-12" % self.month


class IllegalWeekdayError(ValueError):
    def __init__(self, weekday):
        self.weekday = weekday
    def __str__(self):
        return "bad weekday number %r; must be 0 (Monday) to 6 (Sunday)" % self.weekday


def __getattr__(name):
    if name in ('January', 'February'):
        import warnings
        warnings.warn(f"The '{name}' attribute is deprecated, use '{name.upper()}' instead",
                      DeprecationWarning, stacklevel=2)
        if name == 'January':
            return 1
        else:
            return 2

    raise AttributeError(f"module '{__name__}' has no attribute '{name}'")


# Constants for months
@global_enum
class Month(IntEnum):
    JANUARY = 1
    FEBRUARY = 2
    MARCH = 3
    APRIL = 4
    MAY = 5
    JUNE = 6
    JULY = 7
    AUGUST = 8
    SEPTEMBER = 9
    OCTOBER = 10
    NOVEMBER = 11
    DECEMBER = 12


# Constants for days
@global_enum
class Day(IntEnum):
    MONDAY = 0
    TUESDAY = 1
    WEDNESDAY = 2
    THURSDAY = 3
    FRIDAY = 4
    SATURDAY = 5
    SUNDAY = 6


# Number of days per month (except for February in leap years)
mdays = [0, 31, 28, 31, 30, 31, 30, 31, 31, 30, 31, 30, 31]

# This module used to have hard-coded lists of day and month names, as
# English strings.  The classes following emulate a read-only version of
# that, but supply localized names.  Note that the values are computed
# fresh on each call, in case the user changes locale between calls.

class _localized_month:

    _months = [datetime.date(2001, i+1, 1).strftime for i in range(12)]
    _months.insert(0, lambda x: "")

    def __init__(self, format):
        self.format = format

    def __getitem__(self, i):
        funcs = self._months[i]
        if isinstance(i, slice):
            return [f(self.format) for f in funcs]
        else:
            return funcs(self.format)

    def __len__(self):
        return 13


class _localized_day:

    # January 1, 2001, was a Monday.
    _days = [datetime.date(2001, 1, i+1).strftime for i in range(7)]

    def __init__(self, format):
        self.format = format

    def __getitem__(self, i):
        funcs = self._days[i]
        if isinstance(i, slice):
            return [f(self.format) for f in funcs]
        else:
            return funcs(self.format)

    def __len__(self):
        return 7


# Full and abbreviated names of weekdays
day_name = _localized_day('%A')
day_abbr = _localized_day('%a')

# Full and abbreviated names of months (1-based arrays!!!)
month_name = _localized_month('%B')
month_abbr = _localized_month('%b')


def isleap(year):
    """Return True for leap years, False for non-leap years."""
    return year % 4 == 0 and (year % 100 != 0 or year % 400 == 0)


def leapdays(y1, y2):
    """Return number of leap years in range [y1, y2).
       Assume y1 <= y2."""
    y1 -= 1
    y2 -= 1
    return (y2//4 - y1//4) - (y2//100 - y1//100) + (y2//400 - y1//400)


def weekday(year, month, day):
    """Return weekday (0-6 ~ Mon-Sun) for year, month (1-12), day (1-31)."""
    if not datetime.MINYEAR <= year <= datetime.MAXYEAR:
        year = 2000 + year % 400
    return Day(datetime.date(year, month, day).weekday())


def _validate_month(month):
    if not 1 <= month <= 12:
        raise IllegalMonthError(month)

def monthrange(year, month):
    """Return weekday of first day of month (0-6 ~ Mon-Sun)
       and number of days (28-31) for year, month."""
    _validate_month(month)
    day1 = weekday(year, month, 1)
    ndays = mdays[month] + (month == FEBRUARY and isleap(year))
    return day1, ndays


def _monthlen(year, month):
    return mdays[month] + (month == FEBRUARY and isleap(year))


def _prevmonth(year, month):
    if month == 1:
        return year-1, 12
    else:
        return year, month-1


def _nextmonth(year, month):
    if month == 12:
        return year+1, 1
    else:
        return year, month+1


class Calendar(object):
    """
    Base calendar class. This class doesn't do any formatting. It simply
    provides data to subclasses.
    """

    def __init__(self, firstweekday=0):
        self.firstweekday = firstweekday # 0 = Monday, 6 = Sunday

    def getfirstweekday(self):
        return self._firstweekday % 7

    def setfirstweekday(self, firstweekday):
        self._firstweekday = firstweekday

    firstweekday = property(getfirstweekday, setfirstweekday)

    def iterweekdays(self):
        """
        Return an iterator for one week of weekday numbers starting with the
        configured first one.
        """
        for i in range(self.firstweekday, self.firstweekday + 7):
            yield i%7

    def itermonthdates(self, year, month):
        """
        Return an iterator for one month. The iterator will yield datetime.date
        values and will always iterate through complete weeks, so it will yield
        dates outside the specified month.
        """
        for y, m, d in self.itermonthdays3(year, month):
            yield datetime.date(y, m, d)

    def itermonthdays(self, year, month):
        """
        Like itermonthdates(), but will yield day numbers. For days outside
        the specified month the day number is 0.
        """
        day1, ndays = monthrange(year, month)
        days_before = (day1 - self.firstweekday) % 7
        yield from repeat(0, days_before)
        yield from range(1, ndays + 1)
        days_after = (self.firstweekday - day1 - ndays) % 7
        yield from repeat(0, days_after)

    def itermonthdays2(self, year, month):
        """
        Like itermonthdates(), but will yield (day number, weekday number)
        tuples. For days outside the specified month the day number is 0.
        """
        for i, d in enumerate(self.itermonthdays(year, month), self.firstweekday):
            yield d, i % 7

    def itermonthdays3(self, year, month):
        """
        Like itermonthdates(), but will yield (year, month, day) tuples.  Can be
        used for dates outside of datetime.date range.
        """
        day1, ndays = monthrange(year, month)
        days_before = (day1 - self.firstweekday) % 7
        days_after = (self.firstweekday - day1 - ndays) % 7
        y, m = _prevmonth(year, month)
        end = _monthlen(y, m) + 1
        for d in range(end-days_before, end):
            yield y, m, d
        for d in range(1, ndays + 1):
            yield year, month, d
        y, m = _nextmonth(year, month)
        for d in range(1, days_after + 1):
            yield y, m, d

    def itermonthdays4(self, year, month):
        """
        Like itermonthdates(), but will yield (year, month, day, day_of_week) tuples.
        Can be used for dates outside of datetime.date range.
        """
        for i, (y, m, d) in enumerate(self.itermonthdays3(year, month)):
            yield y, m, d, (self.firstweekday + i) % 7

    def monthdatescalendar(self, year, month):
        """
        Return a matrix (list of lists) representing a month's calendar.
        Each row represents a week; week entries are datetime.date values.
        """
        dates = list(self.itermonthdates(year, month))
        return [ dates[i:i+7] for i in range(0, len(dates), 7) ]

    def monthdays2calendar(self, year, month):
        """
        Return a matrix representing a month's calendar.
        Each row represents a week; week entries are
        (day number, weekday number) tuples. Day numbers outside this month
        are zero.
        """
        days = list(self.itermonthdays2(year, month))
        return [ days[i:i+7] for i in range(0, len(days), 7) ]

    def monthdayscalendar(self, year, month):
        """
        Return a matrix representing a month's calendar.
        Each row represents a week; days outside this month are zero.
        """
        days = list(self.itermonthdays(year, month))
        return [ days[i:i+7] for i in range(0, len(days), 7) ]

    def yeardatescalendar(self, year, width=3):
        """
        Return the data for the specified year ready for formatting. The return
        value is a list of month rows. Each month row contains up to width months.
        Each month contains between 4 and 6 weeks and each week contains 1-7
        days. Days are datetime.date objects.
        """
        months = [self.monthdatescalendar(year, m) for m in Month]
        return [months[i:i+width] for i in range(0, len(months), width) ]

    def yeardays2calendar(self, year, width=3):
        """
        Return the data for the specified year ready for formatting (similar to
        yeardatescalendar()). Entries in the week lists are
        (day number, weekday number) tuples. Day numbers outside this month are
        zero.
        """
        months = [self.monthdays2calendar(year, m) for m in Month]
        return [months[i:i+width] for i in range(0, len(months), width) ]

    def yeardayscalendar(self, year, width=3):
        """
        Return the data for the specified year ready for formatting (similar to
        yeardatescalendar()). Entries in the week lists are day numbers.
        Day numbers outside this month are zero.
        """
        months = [self.monthdayscalendar(year, m) for m in Month]
        return [months[i:i+width] for i in range(0, len(months), width) ]


class TextCalendar(Calendar):
    """
    Subclass of Calendar that outputs a calendar as a simple plain text
    similar to the UNIX program cal.
    """

    def prweek(self, theweek, width):
        """
        Print a single week (no newline).
        """
        print(self.formatweek(theweek, width), end='')

    def formatday(self, day, weekday, width):
        """
        Returns a formatted day.
        """
        if day == 0:
            s = ''
        else:
            s = '%2i' % day             # right-align single-digit days
        return s.center(width)

    def formatweek(self, theweek, width):
        """
        Returns a single week in a string (no newline).
        """
        return ' '.join(self.formatday(d, wd, width) for (d, wd) in theweek)

    def formatweekday(self, day, width):
        """
        Returns a formatted week day name.
        """
        if width >= 9:
            names = day_name
        else:
            names = day_abbr
        return names[day][:width].center(width)

    def formatweekheader(self, width):
        """
        Return a header for a week.
        """
        return ' '.join(self.formatweekday(i, width) for i in self.iterweekdays())

    def formatmonthname(self, theyear, themonth, width, withyear=True):
        """
        Return a formatted month name.
        """
        _validate_month(themonth)

        s = month_name[themonth]
        if withyear:
            s = "%s %r" % (s, theyear)
        return s.center(width)

    def prmonth(self, theyear, themonth, w=0, l=0):
        """
        Print a month's calendar.
        """
        print(self.formatmonth(theyear, themonth, w, l), end='')

    def formatmonth(self, theyear, themonth, w=0, l=0):
        """
        Return a month's calendar string (multi-line).
        """
        w = max(2, w)
        l = max(1, l)
        s = self.formatmonthname(theyear, themonth, 7 * (w + 1) - 1)
        s = s.rstrip()
        s += '\n' * l
        s += self.formatweekheader(w).rstrip()
        s += '\n' * l
        for week in self.monthdays2calendar(theyear, themonth):
            s += self.formatweek(week, w).rstrip()
            s += '\n' * l
        return s

    def formatyear(self, theyear, w=2, l=1, c=6, m=3):
        """
        Returns a year's calendar as a multi-line string.
        """
        w = max(2, w)
        l = max(1, l)
        c = max(2, c)
        colwidth = (w + 1) * 7 - 1
        v = []
        a = v.append
        a(repr(theyear).center(colwidth*m+c*(m-1)).rstrip())
        a('\n'*l)
        header = self.formatweekheader(w)
        for (i, row) in enumerate(self.yeardays2calendar(theyear, m)):
            # months in this row
            months = range(m*i+1, min(m*(i+1)+1, 13))
            a('\n'*l)
            names = (self.formatmonthname(theyear, k, colwidth, False)
                     for k in months)
            a(formatstring(names, colwidth, c).rstrip())
            a('\n'*l)
            headers = (header for k in months)
            a(formatstring(headers, colwidth, c).rstrip())
            a('\n'*l)
            # max number of weeks for this row
            height = max(len(cal) for cal in row)
            for j in range(height):
                weeks = []
                for cal in row:
                    if j >= len(cal):
                        weeks.append('')
                    else:
                        weeks.append(self.formatweek(cal[j], w))
                a(formatstring(weeks, colwidth, c).rstrip())
                a('\n' * l)
        return ''.join(v)

    def pryear(self, theyear, w=0, l=0, c=6, m=3):
        """Print a year's calendar."""
        print(self.formatyear(theyear, w, l, c, m), end='')


class HTMLCalendar(Calendar):
    """
    This calendar returns complete HTML pages.
    """

    # CSS classes for the day <td>s
    cssclasses = ["mon", "tue", "wed", "thu", "fri", "sat", "sun"]

    # CSS classes for the day <th>s
    cssclasses_weekday_head = cssclasses

    # CSS class for the days before and after current month
    cssclass_noday = "noday"

    # CSS class for the month's head
    cssclass_month_head = "month"

    # CSS class for the month
    cssclass_month = "month"

    # CSS class for the year's table head
    cssclass_year_head = "year"

    # CSS class for the whole year table
    cssclass_year = "year"

    def formatday(self, day, weekday):
        """
        Return a day as a table cell.
        """
        if day == 0:
            # day outside month
            return '<td class="%s">&nbsp;</td>' % self.cssclass_noday
        else:
            return '<td class="%s">%d</td>' % (self.cssclasses[weekday], day)

    def formatweek(self, theweek):
        """
        Return a complete week as a table row.
        """
        s = ''.join(self.formatday(d, wd) for (d, wd) in theweek)
        return '<tr>%s</tr>' % s

    def formatweekday(self, day):
        """
        Return a weekday name as a table header.
        """
        return '<th class="%s">%s</th>' % (
            self.cssclasses_weekday_head[day], day_abbr[day])

    def formatweekheader(self):
        """
        Return a header for a week as a table row.
        """
        s = ''.join(self.formatweekday(i) for i in self.iterweekdays())
        return '<tr>%s</tr>' % s

    def formatmonthname(self, theyear, themonth, withyear=True):
        """
        Return a month name as a table row.
        """
        _validate_month(themonth)
        if withyear:
            s = '%s %s' % (month_name[themonth], theyear)
        else:
            s = '%s' % month_name[themonth]
        return '<tr><th colspan="7" class="%s">%s</th></tr>' % (
            self.cssclass_month_head, s)

    def formatmonth(self, theyear, themonth, withyear=True):
        """
        Return a formatted month as a table.
        """
        v = []
        a = v.append
        a('<table border="0" cellpadding="0" cellspacing="0" class="%s">' % (
            self.cssclass_month))
        a('\n')
        a(self.formatmonthname(theyear, themonth, withyear=withyear))
        a('\n')
        a(self.formatweekheader())
        a('\n')
        for week in self.monthdays2calendar(theyear, themonth):
            a(self.formatweek(week))
            a('\n')
        a('</table>')
        a('\n')
        return ''.join(v)

    def formatyear(self, theyear, width=3):
        """
        Return a formatted year as a table of tables.
        """
        v = []
        a = v.append
        width = max(width, 1)
        a('<table border="0" cellpadding="0" cellspacing="0" class="%s">' %
          self.cssclass_year)
        a('\n')
        a('<tr><th colspan="%d" class="%s">%s</th></tr>' % (
            width, self.cssclass_year_head, theyear))
        for i in range(JANUARY, JANUARY+12, width):
            # months in this row
            months = range(i, min(i+width, 13))
            a('<tr>')
            for m in months:
                a('<td>')
                a(self.formatmonth(theyear, m, withyear=False))
                a('</td>')
            a('</tr>')
        a('</table>')
        return ''.join(v)

    def formatyearpage(self, theyear, width=3, css='calendar.css', encoding=None):
        """
        Return a formatted year as a complete HTML page.
        """
        if encoding is None:
            encoding = sys.getdefaultencoding()
        v = []
        a = v.append
        a('<?xml version="1.0" encoding="%s"?>\n' % encoding)
        a('<!DOCTYPE html PUBLIC "-//W3C//DTD XHTML 1.0 Strict//EN" "http://www.w3.org/TR/xhtml1/DTD/xhtml1-strict.dtd">\n')
        a('<html>\n')
        a('<head>\n')
        a('<meta http-equiv="Content-Type" content="text/html; charset=%s" />\n' % encoding)
        if css is not None:
            a('<link rel="stylesheet" type="text/css" href="%s" />\n' % css)
        a('<title>Calendar for %d</title>\n' % theyear)
        a('</head>\n')
        a('<body>\n')
        a(self.formatyear(theyear, width))
        a('</body>\n')
        a('</html>\n')
        return ''.join(v).encode(encoding, "xmlcharrefreplace")


class different_locale:
    def __init__(self, locale):
        self.locale = locale
        self.oldlocale = None

    def __enter__(self):
        self.oldlocale = _locale.setlocale(_locale.LC_TIME, None)
        _locale.setlocale(_locale.LC_TIME, self.locale)

    def __exit__(self, *args):
        _locale.setlocale(_locale.LC_TIME, self.oldlocale)


def _get_default_locale():
    locale = _locale.setlocale(_locale.LC_TIME, None)
    if locale == "C":
        with different_locale(""):
            # The LC_TIME locale does not seem to be configured:
            # get the user preferred locale.
            locale = _locale.setlocale(_locale.LC_TIME, None)
    return locale


class LocaleTextCalendar(TextCalendar):
    """
    This class can be passed a locale name in the constructor and will return
    month and weekday names in the specified locale.
    """

    def __init__(self, firstweekday=0, locale=None):
        TextCalendar.__init__(self, firstweekday)
        if locale is None:
            locale = _get_default_locale()
        self.locale = locale

    def formatweekday(self, day, width):
        with different_locale(self.locale):
            return super().formatweekday(day, width)

    def formatmonthname(self, theyear, themonth, width, withyear=True):
        with different_locale(self.locale):
            return super().formatmonthname(theyear, themonth, width, withyear)


class LocaleHTMLCalendar(HTMLCalendar):
    """
    This class can be passed a locale name in the constructor and will return
    month and weekday names in the specified locale.
    """
    def __init__(self, firstweekday=0, locale=None):
        HTMLCalendar.__init__(self, firstweekday)
        if locale is None:
            locale = _get_default_locale()
        self.locale = locale

    def formatweekday(self, day):
        with different_locale(self.locale):
            return super().formatweekday(day)

    def formatmonthname(self, theyear, themonth, withyear=True):
        with different_locale(self.locale):
            return super().formatmonthname(theyear, themonth, withyear)

# Support for old module level interface
c = TextCalendar()

firstweekday = c.getfirstweekday

def setfirstweekday(firstweekday):
    if not MONDAY <= firstweekday <= SUNDAY:
        raise IllegalWeekdayError(firstweekday)
    c.firstweekday = firstweekday

monthcalendar = c.monthdayscalendar
prweek = c.prweek
week = c.formatweek
weekheader = c.formatweekheader
prmonth = c.prmonth
month = c.formatmonth
calendar = c.formatyear
prcal = c.pryear


# Spacing of month columns for multi-column year calendar
_colwidth = 7*3 - 1         # Amount printed by prweek()
_spacing = 6                # Number of spaces between columns


def format(cols, colwidth=_colwidth, spacing=_spacing):
    """Prints multi-column formatting for year calendars"""
    print(formatstring(cols, colwidth, spacing))


def formatstring(cols, colwidth=_colwidth, spacing=_spacing):
    """Returns a string formatted from n strings, centered within n columns."""
    spacing *= ' '
    return spacing.join(c.center(colwidth) for c in cols)


EPOCH = 1970
_EPOCH_ORD = datetime.date(EPOCH, 1, 1).toordinal()


def timegm(tuple):
    """Unrelated but handy function to calculate Unix timestamp from GMT."""
    year, month, day, hour, minute, second = tuple[:6]
    days = datetime.date(year, month, 1).toordinal() - _EPOCH_ORD + day - 1
    hours = days*24 + hour
    minutes = hours*60 + minute
    seconds = minutes*60 + second
    return seconds


def main(args=None):
    import argparse
    parser = argparse.ArgumentParser()
    textgroup = parser.add_argument_group('text only arguments')
    htmlgroup = parser.add_argument_group('html only arguments')
    textgroup.add_argument(
        "-w", "--width",
        type=int, default=2,
        help="width of date column (default 2)"
    )
    textgroup.add_argument(
        "-l", "--lines",
        type=int, default=1,
        help="number of lines for each week (default 1)"
    )
    textgroup.add_argument(
        "-s", "--spacing",
        type=int, default=6,
        help="spacing between months (default 6)"
    )
    textgroup.add_argument(
        "-m", "--months",
        type=int, default=3,
        help="months per row (default 3)"
    )
    htmlgroup.add_argument(
        "-c", "--css",
        default="calendar.css",
        help="CSS to use for page"
    )
    parser.add_argument(
        "-L", "--locale",
        default=None,
        help="locale to use for month and weekday names"
    )
    parser.add_argument(
        "-e", "--encoding",
        default=None,
        help="encoding to use for output"
    )
    parser.add_argument(
        "-t", "--type",
        default="text",
        choices=("text", "html"),
        help="output type (text or html)"
    )
    parser.add_argument(
        "-f", "--first-weekday",
        type=int, default=0,
        help="weekday (0 is Monday, 6 is Sunday) to start each week (default 0)"
    )
    parser.add_argument(
        "year",
        nargs='?', type=int,
        help="year number"
    )
    parser.add_argument(
        "month",
        nargs='?', type=int,
        help="month number (1-12, text only)"
    )

    options = parser.parse_args(args)

    if options.locale and not options.encoding:
        parser.error("if --locale is specified --encoding is required")
        sys.exit(1)

    locale = options.locale, options.encoding

    if options.type == "html":
        if options.month:
            parser.error("incorrect number of arguments")
            sys.exit(1)
        if options.locale:
            cal = LocaleHTMLCalendar(locale=locale)
        else:
            cal = HTMLCalendar()
        cal.setfirstweekday(options.first_weekday)
        encoding = options.encoding
        if encoding is None:
            encoding = sys.getdefaultencoding()
        optdict = dict(encoding=encoding, css=options.css)
        write = sys.stdout.buffer.write
        if options.year is None:
            write(cal.formatyearpage(datetime.date.today().year, **optdict))
        else:
            write(cal.formatyearpage(options.year, **optdict))
    else:
        if options.locale:
            cal = LocaleTextCalendar(locale=locale)
        else:
            cal = TextCalendar()
        cal.setfirstweekday(options.first_weekday)
        optdict = dict(w=options.width, l=options.lines)
        if options.month is None:
            optdict["c"] = options.spacing
            optdict["m"] = options.months
        if options.month is not None:
            _validate_month(options.month)
        if options.year is None:
            result = cal.formatyear(datetime.date.today().year, **optdict)
        elif options.month is None:
            result = cal.formatyear(options.year, **optdict)
        else:
            result = cal.formatmonth(options.year, options.month, **optdict)
        write = sys.stdout.write
        if options.encoding:
            result = result.encode(options.encoding)
            write = sys.stdout.buffer.write
        write(result)


if __name__ == "__main__":
    main()
```
