## Supplementary software v0.2.1 for "Virtual control arms for paediatric myopia trials: external validation of axial-elongation models": cmd.py

```
"""A generic class to build line-oriented command interpreters.

Interpreters constructed with this class obey the following conventions:

1. End of file on input is processed as the command 'EOF'.
2. A command is parsed out of each line by collecting the prefix composed
   of characters in the identchars member.
3. A command `foo' is dispatched to a method 'do_foo()'; the do_ method
   is passed a single argument consisting of the remainder of the line.
4. Typing an empty line repeats the last command.  (Actually, it calls the
   method `emptyline', which may be overridden in a subclass.)
5. There is a predefined `help' method.  Given an argument `topic', it
   calls the command `help_topic'.  With no arguments, it lists all topics
   with defined help_ functions, broken into up to three topics; documented
   commands, miscellaneous help topics, and undocumented commands.
6. The command '?' is a synonym for `help'.  The command '!' is a synonym
   for `shell', if a do_shell method exists.
7. If completion is enabled, completing commands will be done automatically,
   and completing of commands args is done by calling complete_foo() with
   arguments text, line, begidx, endidx.  text is string we are matching
   against, all returned matches must begin with it.  line is the current
   input line (lstripped), begidx and endidx are the beginning and end
   indexes of the text being matched, which could be used to provide
   different completion depending upon which position the argument is in.

The `default' method may be overridden to intercept commands for which there
is no do_ method.

The `completedefault' method may be overridden to intercept completions for
commands that have no complete_ method.

The data member `self.ruler' sets the character used to draw separator lines
in the help messages.  If empty, no ruler line is drawn.  It defaults to "=".

If the value of `self.intro' is nonempty when the cmdloop method is called,
it is printed out on interpreter startup.  This value may be overridden
via an optional argument to the cmdloop() method.

The data members `self.doc_header', `self.misc_header', and
`self.undoc_header' set the headers used for the help function's
listings of documented functions, miscellaneous topics, and undocumented
functions respectively.
"""

import inspect, string, sys

__all__ = ["Cmd"]

PROMPT = '(Cmd) '
IDENTCHARS = string.ascii_letters + string.digits + '_'

class Cmd:
    """A simple framework for writing line-oriented command interpreters.

    These are often useful for test harnesses, administrative tools, and
    prototypes that will later be wrapped in a more sophisticated interface.

    A Cmd instance or subclass instance is a line-oriented interpreter
    framework.  There is no good reason to instantiate Cmd itself; rather,
    it's useful as a superclass of an interpreter class you define yourself
    in order to inherit Cmd's methods and encapsulate action methods.

    """
    prompt = PROMPT
    identchars = IDENTCHARS
    ruler = '='
    lastcmd = ''
    intro = None
    doc_leader = ""
    doc_header = "Documented commands (type help <topic>):"
    misc_header = "Miscellaneous help topics:"
    undoc_header = "Undocumented commands:"
    nohelp = "*** No help on %s"
    use_rawinput = 1

    def __init__(self, completekey='tab', stdin=None, stdout=None):
        """Instantiate a line-oriented interpreter framework.

        The optional argument 'completekey' is the readline name of a
        completion key; it defaults to the Tab key. If completekey is
        not None and the readline module is available, command completion
        is done automatically. The optional arguments stdin and stdout
        specify alternate input and output file objects; if not specified,
        sys.stdin and sys.stdout are used.

        """
        if stdin is not None:
            self.stdin = stdin
        else:
            self.stdin = sys.stdin
        if stdout is not None:
            self.stdout = stdout
        else:
            self.stdout = sys.stdout
        self.cmdqueue = []
        self.completekey = completekey

    def cmdloop(self, intro=None):
        """Repeatedly issue a prompt, accept input, parse an initial prefix
        off the received input, and dispatch to action methods, passing them
        the remainder of the line as argument.

        """

        self.preloop()
        if self.use_rawinput and self.completekey:
            try:
                import readline
                self.old_completer = readline.get_completer()
                readline.set_completer(self.complete)
                if readline.backend == "editline":
                    if self.completekey == 'tab':
                        # libedit uses "^I" instead of "tab"
                        command_string = "bind ^I rl_complete"
                    else:
                        command_string = f"bind {self.completekey} rl_complete"
                else:
                    command_string = f"{self.completekey}: complete"
                readline.parse_and_bind(command_string)
            except ImportError:
                pass
        try:
            if intro is not None:
                self.intro = intro
            if self.intro:
                self.stdout.write(str(self.intro)+"\n")
            stop = None
            while not stop:
                if self.cmdqueue:
                    line = self.cmdqueue.pop(0)
                else:
                    if self.use_rawinput:
                        try:
                            line = input(self.prompt)
                        except EOFError:
                            line = 'EOF'
                    else:
                        self.stdout.write(self.prompt)
                        self.stdout.flush()
                        line = self.stdin.readline()
                        if not len(line):
                            line = 'EOF'
                        else:
                            line = line.rstrip('\r\n')
                line = self.precmd(line)
                stop = self.onecmd(line)
                stop = self.postcmd(stop, line)
            self.postloop()
        finally:
            if self.use_rawinput and self.completekey:
                try:
                    import readline
                    readline.set_completer(self.old_completer)
                except ImportError:
                    pass


    def precmd(self, line):
        """Hook method executed just before the command line is
        interpreted, but after the input prompt is generated and issued.

        """
        return line

    def postcmd(self, stop, line):
        """Hook method executed just after a command dispatch is finished."""
        return stop

    def preloop(self):
        """Hook method executed once when the cmdloop() method is called."""
        pass

    def postloop(self):
        """Hook method executed once when the cmdloop() method is about to
        return.

        """
        pass

    def parseline(self, line):
        """Parse the line into a command name and a string containing
        the arguments.  Returns a tuple containing (command, args, line).
        'command' and 'args' may be None if the line couldn't be parsed.
        """
        line = line.strip()
        if not line:
            return None, None, line
        elif line[0] == '?':
            line = 'help ' + line[1:]
        elif line[0] == '!':
            if hasattr(self, 'do_shell'):
                line = 'shell ' + line[1:]
            else:
                return None, None, line
        i, n = 0, len(line)
        while i < n and line[i] in self.identchars: i = i+1
        cmd, arg = line[:i], line[i:].strip()
        return cmd, arg, line

    def onecmd(self, line):
        """Interpret the argument as though it had been typed in response
        to the prompt.

        This may be overridden, but should not normally need to be;
        see the precmd() and postcmd() methods for useful execution hooks.
        The return value is a flag indicating whether interpretation of
        commands by the interpreter should stop.

        """
        cmd, arg, line = self.parseline(line)
        if not line:
            return self.emptyline()
        if cmd is None:
            return self.default(line)
        self.lastcmd = line
        if line == 'EOF' :
            self.lastcmd = ''
        if cmd == '':
            return self.default(line)
        else:
            func = getattr(self, 'do_' + cmd, None)
            if func is None:
                return self.default(line)
            return func(arg)

    def emptyline(self):
        """Called when an empty line is entered in response to the prompt.

        If this method is not overridden, it repeats the last nonempty
        command entered.

        """
        if self.lastcmd:
            return self.onecmd(self.lastcmd)

    def default(self, line):
        """Called on an input line when the command prefix is not recognized.

        If this method is not overridden, it prints an error message and
        returns.

        """
        self.stdout.write('*** Unknown syntax: %s\n'%line)

    def completedefault(self, *ignored):
        """Method called to complete an input line when no command-specific
        complete_*() method is available.

        By default, it returns an empty list.

        """
        return []

    def completenames(self, text, *ignored):
        dotext = 'do_'+text
        return [a[3:] for a in self.get_names() if a.startswith(dotext)]

    def complete(self, text, state):
        """Return the next possible completion for 'text'.

        If a command has not been entered, then complete against command list.
        Otherwise try to call complete_<command> to get list of completions.
        """
        if state == 0:
            import readline
            origline = readline.get_line_buffer()
            line = origline.lstrip()
            stripped = len(origline) - len(line)
            begidx = readline.get_begidx() - stripped
            endidx = readline.get_endidx() - stripped
            if begidx>0:
                cmd, args, foo = self.parseline(line)
                if cmd == '':
                    compfunc = self.completedefault
                else:
                    try:
                        compfunc = getattr(self, 'complete_' + cmd)
                    except AttributeError:
                        compfunc = self.completedefault
            else:
                compfunc = self.completenames
            self.completion_matches = compfunc(text, line, begidx, endidx)
        try:
            return self.completion_matches[state]
        except IndexError:
            return None

    def get_names(self):
        # This method used to pull in base class attributes
        # at a time dir() didn't do it yet.
        return dir(self.__class__)

    def complete_help(self, *args):
        commands = set(self.completenames(*args))
        topics = set(a[5:] for a in self.get_names()
                     if a.startswith('help_' + args[0]))
        return list(commands | topics)

    def do_help(self, arg):
        'List available commands with "help" or detailed help with "help cmd".'
        if arg:
            # XXX check arg syntax
            try:
                func = getattr(self, 'help_' + arg)
            except AttributeError:
                try:
                    doc=getattr(self, 'do_' + arg).__doc__
                    doc = inspect.cleandoc(doc)
                    if doc:
                        self.stdout.write("%s\n"%str(doc))
                        return
                except AttributeError:
                    pass
                self.stdout.write("%s\n"%str(self.nohelp % (arg,)))
                return
            func()
        else:
            names = self.get_names()
            cmds_doc = []
            cmds_undoc = []
            topics = set()
            for name in names:
                if name[:5] == 'help_':
                    topics.add(name[5:])
            names.sort()
            # There can be duplicates if routines overridden
            prevname = ''
            for name in names:
                if name[:3] == 'do_':
                    if name == prevname:
                        continue
                    prevname = name
                    cmd=name[3:]
                    if cmd in topics:
                        cmds_doc.append(cmd)
                        topics.remove(cmd)
                    elif getattr(self, name).__doc__:
                        cmds_doc.append(cmd)
                    else:
                        cmds_undoc.append(cmd)
            self.stdout.write("%s\n"%str(self.doc_leader))
            self.print_topics(self.doc_header,   cmds_doc,   15,80)
            self.print_topics(self.misc_header,  sorted(topics),15,80)
            self.print_topics(self.undoc_header, cmds_undoc, 15,80)

    def print_topics(self, header, cmds, cmdlen, maxcol):
        if cmds:
            self.stdout.write("%s\n"%str(header))
            if self.ruler:
                self.stdout.write("%s\n"%str(self.ruler * len(header)))
            self.columnize(cmds, maxcol-1)
            self.stdout.write("\n")

    def columnize(self, list, displaywidth=80):
        """Display a list of strings as a compact set of columns.

        Each column is only as wide as necessary.
        Columns are separated by two spaces (one was not legible enough).
        """
        if not list:
            self.stdout.write("<empty>\n")
            return

        nonstrings = [i for i in range(len(list))
                        if not isinstance(list[i], str)]
        if nonstrings:
            raise TypeError("list[i] not a string for i in %s"
                            % ", ".join(map(str, nonstrings)))
        size = len(list)
        if size == 1:
            self.stdout.write('%s\n'%str(list[0]))
            return
        # Try every row count from 1 upwards
        for nrows in range(1, len(list)):
            ncols = (size+nrows-1) // nrows
            colwidths = []
            totwidth = -2
            for col in range(ncols):
                colwidth = 0
                for row in range(nrows):
                    i = row + nrows*col
                    if i >= size:
                        break
                    x = list[i]
                    colwidth = max(colwidth, len(x))
                colwidths.append(colwidth)
                totwidth += colwidth + 2
                if totwidth > displaywidth:
                    break
            if totwidth <= displaywidth:
                break
        else:
            nrows = len(list)
            ncols = 1
            colwidths = [0]
        for row in range(nrows):
            texts = []
            for col in range(ncols):
                i = row + nrows*col
                if i >= size:
                    x = ""
                else:
                    x = list[i]
                texts.append(x)
            while texts and not texts[-1]:
                del texts[-1]
            for col in range(len(texts)):
                texts[col] = texts[col].ljust(colwidths[col])
            self.stdout.write("%s\n"%str("  ".join(texts)))
```
