## Supplementary software v0.2.1 for "Virtual control arms for paediatric myopia trials: external validation of axial-elongation models": code.py

```
"""Utilities needed to emulate Python's interactive interpreter.

"""

# Inspired by similar code by Jeff Epler and Fredrik Lundh.


import builtins
import sys
import traceback
from codeop import CommandCompiler, compile_command

__all__ = ["InteractiveInterpreter", "InteractiveConsole", "interact",
           "compile_command"]


class InteractiveInterpreter:
    """Base class for InteractiveConsole.

    This class deals with parsing and interpreter state (the user's
    namespace); it doesn't deal with input buffering or prompting or
    input file naming (the filename is always passed in explicitly).

    """

    def __init__(self, locals=None):
        """Constructor.

        The optional 'locals' argument specifies a mapping to use as the
        namespace in which code will be executed; it defaults to a newly
        created dictionary with key "__name__" set to "__console__" and
        key "__doc__" set to None.

        """
        if locals is None:
            locals = {"__name__": "__console__", "__doc__": None}
        self.locals = locals
        self.compile = CommandCompiler()

    def runsource(self, source, filename="<input>", symbol="single"):
        """Compile and run some source in the interpreter.

        Arguments are as for compile_command().

        One of several things can happen:

        1) The input is incorrect; compile_command() raised an
        exception (SyntaxError or OverflowError).  A syntax traceback
        will be printed by calling the showsyntaxerror() method.

        2) The input is incomplete, and more input is required;
        compile_command() returned None.  Nothing happens.

        3) The input is complete; compile_command() returned a code
        object.  The code is executed by calling self.runcode() (which
        also handles run-time exceptions, except for SystemExit).

        The return value is True in case 2, False in the other cases (unless
        an exception is raised).  The return value can be used to
        decide whether to use sys.ps1 or sys.ps2 to prompt the next
        line.

        """
        try:
            code = self.compile(source, filename, symbol)
        except (OverflowError, SyntaxError, ValueError):
            # Case 1
            self.showsyntaxerror(filename, source=source)
            return False

        if code is None:
            # Case 2
            return True

        # Case 3
        self.runcode(code)
        return False

    def runcode(self, code):
        """Execute a code object.

        When an exception occurs, self.showtraceback() is called to
        display a traceback.  All exceptions are caught except
        SystemExit, which is reraised.

        A note about KeyboardInterrupt: this exception may occur
        elsewhere in this code, and may not always be caught.  The
        caller should be prepared to deal with it.

        """
        try:
            exec(code, self.locals)
        except SystemExit:
            raise
        except:
            self.showtraceback()

    def showsyntaxerror(self, filename=None, **kwargs):
        """Display the syntax error that just occurred.

        This doesn't display a stack trace because there isn't one.

        If a filename is given, it is stuffed in the exception instead
        of what was there before (because Python's parser always uses
        "<string>" when reading from a string).

        The output is written by self.write(), below.

        """
        try:
            typ, value, tb = sys.exc_info()
            if filename and issubclass(typ, SyntaxError):
                value.filename = filename
            source = kwargs.pop('source', "")
            self._showtraceback(typ, value, None, source)
        finally:
            typ = value = tb = None

    def showtraceback(self):
        """Display the exception that just occurred.

        We remove the first stack item because it is our own code.

        The output is written by self.write(), below.

        """
        try:
            typ, value, tb = sys.exc_info()
            self._showtraceback(typ, value, tb.tb_next, '')
        finally:
            typ = value = tb = None

    def _showtraceback(self, typ, value, tb, source):
        sys.last_type = typ
        sys.last_traceback = tb
        value = value.with_traceback(tb)
        # Set the line of text that the exception refers to
        lines = source.splitlines()
        if (source and typ is SyntaxError
                and not value.text and value.lineno is not None
                and len(lines) >= value.lineno):
            value.text = lines[value.lineno - 1]
        sys.last_exc = sys.last_value = value = value.with_traceback(tb)
        if sys.excepthook is sys.__excepthook__:
            self._excepthook(typ, value, tb)
        else:
            # If someone has set sys.excepthook, we let that take precedence
            # over self.write
            try:
                sys.excepthook(typ, value, tb)
            except SystemExit:
                raise
            except BaseException as e:
                e.__context__ = None
                e = e.with_traceback(e.__traceback__.tb_next)
                print('Error in sys.excepthook:', file=sys.stderr)
                sys.__excepthook__(type(e), e, e.__traceback__)
                print(file=sys.stderr)
                print('Original exception was:', file=sys.stderr)
                sys.__excepthook__(typ, value, tb)

    def _excepthook(self, typ, value, tb):
        # This method is being overwritten in
        # _pyrepl.console.InteractiveColoredConsole
        lines = traceback.format_exception(typ, value, tb)
        self.write(''.join(lines))

    def write(self, data):
        """Write a string.

        The base implementation writes to sys.stderr; a subclass may
        replace this with a different implementation.

        """
        sys.stderr.write(data)


class InteractiveConsole(InteractiveInterpreter):
    """Closely emulate the behavior of the interactive Python interpreter.

    This class builds on InteractiveInterpreter and adds prompting
    using the familiar sys.ps1 and sys.ps2, and input buffering.

    """

    def __init__(self, locals=None, filename="<console>", *, local_exit=False):
        """Constructor.

        The optional locals argument will be passed to the
        InteractiveInterpreter base class.

        The optional filename argument should specify the (file)name
        of the input stream; it will show up in tracebacks.

        """
        InteractiveInterpreter.__init__(self, locals)
        self.filename = filename
        self.local_exit = local_exit
        self.resetbuffer()

    def resetbuffer(self):
        """Reset the input buffer."""
        self.buffer = []

    def interact(self, banner=None, exitmsg=None):
        """Closely emulate the interactive Python console.

        The optional banner argument specifies the banner to print
        before the first interaction; by default it prints a banner
        similar to the one printed by the real Python interpreter,
        followed by the current class name in parentheses (so as not
        to confuse this with the real interpreter -- since it's so
        close!).

        The optional exitmsg argument specifies the exit message
        printed when exiting. Pass the empty string to suppress
        printing an exit message. If exitmsg is not given or None,
        a default message is printed.

        """
        try:
            sys.ps1
        except AttributeError:
            sys.ps1 = ">>> "
        try:
            sys.ps2
        except AttributeError:
            sys.ps2 = "... "
        cprt = 'Type "help", "copyright", "credits" or "license" for more information.'
        if banner is None:
            self.write("Python %s on %s\n%s\n(%s)\n" %
                       (sys.version, sys.platform, cprt,
                        self.__class__.__name__))
        elif banner:
            self.write("%s\n" % str(banner))
        more = 0

        # When the user uses exit() or quit() in their interactive shell
        # they probably just want to exit the created shell, not the whole
        # process. exit and quit in builtins closes sys.stdin which makes
        # it super difficult to restore
        #
        # When self.local_exit is True, we overwrite the builtins so
        # exit() and quit() only raises SystemExit and we can catch that
        # to only exit the interactive shell

        _exit = None
        _quit = None

        if self.local_exit:
            if hasattr(builtins, "exit"):
                _exit = builtins.exit
                builtins.exit = Quitter("exit")

            if hasattr(builtins, "quit"):
                _quit = builtins.quit
                builtins.quit = Quitter("quit")

        try:
            while True:
                try:
                    if more:
                        prompt = sys.ps2
                    else:
                        prompt = sys.ps1
                    try:
                        line = self.raw_input(prompt)
                    except EOFError:
                        self.write("\n")
                        break
                    else:
                        more = self.push(line)
                except KeyboardInterrupt:
                    self.write("\nKeyboardInterrupt\n")
                    self.resetbuffer()
                    more = 0
                except SystemExit as e:
                    if self.local_exit:
                        self.write("\n")
                        break
                    else:
                        raise e
        finally:
            # restore exit and quit in builtins if they were modified
            if _exit is not None:
                builtins.exit = _exit

            if _quit is not None:
                builtins.quit = _quit

            if exitmsg is None:
                self.write('now exiting %s...\n' % self.__class__.__name__)
            elif exitmsg != '':
                self.write('%s\n' % exitmsg)

    def push(self, line, filename=None, _symbol="single"):
        """Push a line to the interpreter.

        The line should not have a trailing newline; it may have
        internal newlines.  The line is appended to a buffer and the
        interpreter's runsource() method is called with the
        concatenated contents of the buffer as source.  If this
        indicates that the command was executed or invalid, the buffer
        is reset; otherwise, the command is incomplete, and the buffer
        is left as it was after the line was appended.  The return
        value is 1 if more input is required, 0 if the line was dealt
        with in some way (this is the same as runsource()).

        """
        self.buffer.append(line)
        source = "\n".join(self.buffer)
        if filename is None:
            filename = self.filename
        more = self.runsource(source, filename, symbol=_symbol)
        if not more:
            self.resetbuffer()
        return more

    def raw_input(self, prompt=""):
        """Write a prompt and read a line.

        The returned line does not include the trailing newline.
        When the user enters the EOF key sequence, EOFError is raised.

        The base implementation uses the built-in function
        input(); a subclass may replace this with a different
        implementation.

        """
        return input(prompt)


class Quitter:
    def __init__(self, name):
        self.name = name
        if sys.platform == "win32":
            self.eof = 'Ctrl-Z plus Return'
        else:
            self.eof = 'Ctrl-D (i.e. EOF)'

    def __repr__(self):
        return f'Use {self.name} or {self.eof} to exit'

    def __call__(self, code=None):
        raise SystemExit(code)


def interact(banner=None, readfunc=None, local=None, exitmsg=None, local_exit=False):
    """Closely emulate the interactive Python interpreter.

    This is a backwards compatible interface to the InteractiveConsole
    class.  When readfunc is not specified, it attempts to import the
    readline module to enable GNU readline if it is available.

    Arguments (all optional, all default to None):

    banner -- passed to InteractiveConsole.interact()
    readfunc -- if not None, replaces InteractiveConsole.raw_input()
    local -- passed to InteractiveInterpreter.__init__()
    exitmsg -- passed to InteractiveConsole.interact()
    local_exit -- passed to InteractiveConsole.__init__()

    """
    console = InteractiveConsole(local, local_exit=local_exit)
    if readfunc is not None:
        console.raw_input = readfunc
    else:
        try:
            import readline
        except ImportError:
            pass
    console.interact(banner, exitmsg)


if __name__ == "__main__":
    import argparse

    parser = argparse.ArgumentParser()
    parser.add_argument('-q', action='store_true',
                        help="don't print version and copyright messages")
    args = parser.parse_args()
    if args.q or sys.flags.quiet:
        banner = ''
    else:
        banner = None
    interact(banner)
```
