## Supplementary software v0.2.1 for "Virtual control arms for paediatric myopia trials: external validation of axial-elongation models": codecs.py

```
""" codecs -- Python Codec Registry, API and helpers.


Written by Marc-Andre Lemburg (mal@lemburg.com).

(c) Copyright CNRI, All Rights Reserved. NO WARRANTY.

"""

import builtins
import sys

### Registry and builtin stateless codec functions

try:
    from _codecs import *
except ImportError as why:
    raise SystemError('Failed to load the builtin codecs: %s' % why)

__all__ = ["register", "lookup", "open", "EncodedFile", "BOM", "BOM_BE",
           "BOM_LE", "BOM32_BE", "BOM32_LE", "BOM64_BE", "BOM64_LE",
           "BOM_UTF8", "BOM_UTF16", "BOM_UTF16_LE", "BOM_UTF16_BE",
           "BOM_UTF32", "BOM_UTF32_LE", "BOM_UTF32_BE",
           "CodecInfo", "Codec", "IncrementalEncoder", "IncrementalDecoder",
           "StreamReader", "StreamWriter",
           "StreamReaderWriter", "StreamRecoder",
           "getencoder", "getdecoder", "getincrementalencoder",
           "getincrementaldecoder", "getreader", "getwriter",
           "encode", "decode", "iterencode", "iterdecode",
           "strict_errors", "ignore_errors", "replace_errors",
           "xmlcharrefreplace_errors",
           "backslashreplace_errors", "namereplace_errors",
           "register_error", "lookup_error"]

### Constants

#
# Byte Order Mark (BOM = ZERO WIDTH NO-BREAK SPACE = U+FEFF)
# and its possible byte string values
# for UTF8/UTF16/UTF32 output and little/big endian machines
#

# UTF-8
BOM_UTF8 = b'\xef\xbb\xbf'

# UTF-16, little endian
BOM_LE = BOM_UTF16_LE = b'\xff\xfe'

# UTF-16, big endian
BOM_BE = BOM_UTF16_BE = b'\xfe\xff'

# UTF-32, little endian
BOM_UTF32_LE = b'\xff\xfe\x00\x00'

# UTF-32, big endian
BOM_UTF32_BE = b'\x00\x00\xfe\xff'

if sys.byteorder == 'little':

    # UTF-16, native endianness
    BOM = BOM_UTF16 = BOM_UTF16_LE

    # UTF-32, native endianness
    BOM_UTF32 = BOM_UTF32_LE

else:

    # UTF-16, native endianness
    BOM = BOM_UTF16 = BOM_UTF16_BE

    # UTF-32, native endianness
    BOM_UTF32 = BOM_UTF32_BE

# Old broken names (don't use in new code)
BOM32_LE = BOM_UTF16_LE
BOM32_BE = BOM_UTF16_BE
BOM64_LE = BOM_UTF32_LE
BOM64_BE = BOM_UTF32_BE


### Codec base classes (defining the API)

class CodecInfo(tuple):
    """Codec details when looking up the codec registry"""

    # Private API to allow Python 3.4 to denylist the known non-Unicode
    # codecs in the standard library. A more general mechanism to
    # reliably distinguish test encodings from other codecs will hopefully
    # be defined for Python 3.5
    #
    # See http://bugs.python.org/issue19619
    _is_text_encoding = True # Assume codecs are text encodings by default

    def __new__(cls, encode, decode, streamreader=None, streamwriter=None,
        incrementalencoder=None, incrementaldecoder=None, name=None,
        *, _is_text_encoding=None):
        self = tuple.__new__(cls, (encode, decode, streamreader, streamwriter))
        self.name = name
        self.encode = encode
        self.decode = decode
        self.incrementalencoder = incrementalencoder
        self.incrementaldecoder = incrementaldecoder
        self.streamwriter = streamwriter
        self.streamreader = streamreader
        if _is_text_encoding is not None:
            self._is_text_encoding = _is_text_encoding
        return self

    def __repr__(self):
        return "<%s.%s object for encoding %s at %#x>" % \
                (self.__class__.__module__, self.__class__.__qualname__,
                 self.name, id(self))

    def __getnewargs__(self):
        return tuple(self)

class Codec:

    """ Defines the interface for stateless encoders/decoders.

        The .encode()/.decode() methods may use different error
        handling schemes by providing the errors argument. These
        string values are predefined:

         'strict' - raise a ValueError error (or a subclass)
         'ignore' - ignore the character and continue with the next
         'replace' - replace with a suitable replacement character;
                    Python will use the official U+FFFD REPLACEMENT
                    CHARACTER for the builtin Unicode codecs on
                    decoding and '?' on encoding.
         'surrogateescape' - replace with private code points U+DCnn.
         'xmlcharrefreplace' - Replace with the appropriate XML
                               character reference (only for encoding).
         'backslashreplace'  - Replace with backslashed escape sequences.
         'namereplace'       - Replace with \\N{...} escape sequences
                               (only for encoding).

        The set of allowed values can be extended via register_error.

    """
    def encode(self, input, errors='strict'):

        """ Encodes the object input and returns a tuple (output
            object, length consumed).

            errors defines the error handling to apply. It defaults to
            'strict' handling.

            The method may not store state in the Codec instance. Use
            StreamWriter for codecs which have to keep state in order to
            make encoding efficient.

            The encoder must be able to handle zero length input and
            return an empty object of the output object type in this
            situation.

        """
        raise NotImplementedError

    def decode(self, input, errors='strict'):

        """ Decodes the object input and returns a tuple (output
            object, length consumed).

            input must be an object which provides the bf_getreadbuf
            buffer slot. Python strings, buffer objects and memory
            mapped files are examples of objects providing this slot.

            errors defines the error handling to apply. It defaults to
            'strict' handling.

            The method may not store state in the Codec instance. Use
            StreamReader for codecs which have to keep state in order to
            make decoding efficient.

            The decoder must be able to handle zero length input and
            return an empty object of the output object type in this
            situation.

        """
        raise NotImplementedError

class IncrementalEncoder(object):
    """
    An IncrementalEncoder encodes an input in multiple steps. The input can
    be passed piece by piece to the encode() method. The IncrementalEncoder
    remembers the state of the encoding process between calls to encode().
    """
    def __init__(self, errors='strict'):
        """
        Creates an IncrementalEncoder instance.

        The IncrementalEncoder may use different error handling schemes by
        providing the errors keyword argument. See the module docstring
        for a list of possible values.
        """
        self.errors = errors
        self.buffer = ""

    def encode(self, input, final=False):
        """
        Encodes input and returns the resulting object.
        """
        raise NotImplementedError

    def reset(self):
        """
        Resets the encoder to the initial state.
        """

    def getstate(self):
        """
        Return the current state of the encoder.
        """
        return 0

    def setstate(self, state):
        """
        Set the current state of the encoder. state must have been
        returned by getstate().
        """

class BufferedIncrementalEncoder(IncrementalEncoder):
    """
    This subclass of IncrementalEncoder can be used as the baseclass for an
    incremental encoder if the encoder must keep some of the output in a
    buffer between calls to encode().
    """
    def __init__(self, errors='strict'):
        IncrementalEncoder.__init__(self, errors)
        # unencoded input that is kept between calls to encode()
        self.buffer = ""

    def _buffer_encode(self, input, errors, final):
        # Overwrite this method in subclasses: It must encode input
        # and return an (output, length consumed) tuple
        raise NotImplementedError

    def encode(self, input, final=False):
        # encode input (taking the buffer into account)
        data = self.buffer + input
        (result, consumed) = self._buffer_encode(data, self.errors, final)
        # keep unencoded input until the next call
        self.buffer = data[consumed:]
        return result

    def reset(self):
        IncrementalEncoder.reset(self)
        self.buffer = ""

    def getstate(self):
        return self.buffer or 0

    def setstate(self, state):
        self.buffer = state or ""

class IncrementalDecoder(object):
    """
    An IncrementalDecoder decodes an input in multiple steps. The input can
    be passed piece by piece to the decode() method. The IncrementalDecoder
    remembers the state of the decoding process between calls to decode().
    """
    def __init__(self, errors='strict'):
        """
        Create an IncrementalDecoder instance.

        The IncrementalDecoder may use different error handling schemes by
        providing the errors keyword argument. See the module docstring
        for a list of possible values.
        """
        self.errors = errors

    def decode(self, input, final=False):
        """
        Decode input and returns the resulting object.
        """
        raise NotImplementedError

    def reset(self):
        """
        Reset the decoder to the initial state.
        """

    def getstate(self):
        """
        Return the current state of the decoder.

        This must be a (buffered_input, additional_state_info) tuple.
        buffered_input must be a bytes object containing bytes that
        were passed to decode() that have not yet been converted.
        additional_state_info must be a non-negative integer
        representing the state of the decoder WITHOUT yet having
        processed the contents of buffered_input.  In the initial state
        and after reset(), getstate() must return (b"", 0).
        """
        return (b"", 0)

    def setstate(self, state):
        """
        Set the current state of the decoder.

        state must have been returned by getstate().  The effect of
        setstate((b"", 0)) must be equivalent to reset().
        """

class BufferedIncrementalDecoder(IncrementalDecoder):
    """
    This subclass of IncrementalDecoder can be used as the baseclass for an
    incremental decoder if the decoder must be able to handle incomplete
    byte sequences.
    """
    def __init__(self, errors='strict'):
        IncrementalDecoder.__init__(self, errors)
        # undecoded input that is kept between calls to decode()
        self.buffer = b""

    def _buffer_decode(self, input, errors, final):
        # Overwrite this method in subclasses: It must decode input
        # and return an (output, length consumed) tuple
        raise NotImplementedError

    def decode(self, input, final=False):
        # decode input (taking the buffer into account)
        data = self.buffer + input
        (result, consumed) = self._buffer_decode(data, self.errors, final)
        # keep undecoded input until the next call
        self.buffer = data[consumed:]
        return result

    def reset(self):
        IncrementalDecoder.reset(self)
        self.buffer = b""

    def getstate(self):
        # additional state info is always 0
        return (self.buffer, 0)

    def setstate(self, state):
        # ignore additional state info
        self.buffer = state[0]

#
# The StreamWriter and StreamReader class provide generic working
# interfaces which can be used to implement new encoding submodules
# very easily. See encodings/utf_8.py for an example on how this is
# done.
#

class StreamWriter(Codec):

    def __init__(self, stream, errors='strict'):

        """ Creates a StreamWriter instance.

            stream must be a file-like object open for writing.

            The StreamWriter may use different error handling
            schemes by providing the errors keyword argument. These
            parameters are predefined:

             'strict' - raise a ValueError (or a subclass)
             'ignore' - ignore the character and continue with the next
             'replace'- replace with a suitable replacement character
             'xmlcharrefreplace' - Replace with the appropriate XML
                                   character reference.
             'backslashreplace'  - Replace with backslashed escape
                                   sequences.
             'namereplace'       - Replace with \\N{...} escape sequences.

            The set of allowed parameter values can be extended via
            register_error.
        """
        self.stream = stream
        self.errors = errors

    def write(self, object):

        """ Writes the object's contents encoded to self.stream.
        """
        data, consumed = self.encode(object, self.errors)
        self.stream.write(data)

    def writelines(self, list):

        """ Writes the concatenated list of strings to the stream
            using .write().
        """
        self.write(''.join(list))

    def reset(self):

        """ Resets the codec buffers used for keeping internal state.

            Calling this method should ensure that the data on the
            output is put into a clean state, that allows appending
            of new fresh data without having to rescan the whole
            stream to recover state.

        """
        pass

    def seek(self, offset, whence=0):
        self.stream.seek(offset, whence)
        if whence == 0 and offset == 0:
            self.reset()

    def __getattr__(self, name,
                    getattr=getattr):

        """ Inherit all other methods from the underlying stream.
        """
        return getattr(self.stream, name)

    def __enter__(self):
        return self

    def __exit__(self, type, value, tb):
        self.stream.close()

    def __reduce_ex__(self, proto):
        raise TypeError("can't serialize %s" % self.__class__.__name__)

###

class StreamReader(Codec):

    charbuffertype = str

    def __init__(self, stream, errors='strict'):

        """ Creates a StreamReader instance.

            stream must be a file-like object open for reading.

            The StreamReader may use different error handling
            schemes by providing the errors keyword argument. These
            parameters are predefined:

             'strict' - raise a ValueError (or a subclass)
             'ignore' - ignore the character and continue with the next
             'replace'- replace with a suitable replacement character
             'backslashreplace' - Replace with backslashed escape sequences;

            The set of allowed parameter values can be extended via
            register_error.
        """
        self.stream = stream
        self.errors = errors
        self.bytebuffer = b""
        self._empty_charbuffer = self.charbuffertype()
        self.charbuffer = self._empty_charbuffer
        self.linebuffer = None

    def decode(self, input, errors='strict'):
        raise NotImplementedError

    def read(self, size=-1, chars=-1, firstline=False):

        """ Decodes data from the stream self.stream and returns the
            resulting object.

            chars indicates the number of decoded code points or bytes to
            return. read() will never return more data than requested,
            but it might return less, if there is not enough available.

            size indicates the approximate maximum number of decoded
            bytes or code points to read for decoding. The decoder
            can modify this setting as appropriate. The default value
            -1 indicates to read and decode as much as possible.  size
            is intended to prevent having to decode huge files in one
            step.

            If firstline is true, and a UnicodeDecodeError happens
            after the first line terminator in the input only the first line
            will be returned, the rest of the input will be kept until the
            next call to read().

            The method should use a greedy read strategy, meaning that
            it should read as much data as is allowed within the
            definition of the encoding and the given size, e.g.  if
            optional encoding endings or state markers are available
            on the stream, these should be read too.
        """
        # If we have lines cached, first merge them back into characters
        if self.linebuffer:
            self.charbuffer = self._empty_charbuffer.join(self.linebuffer)
            self.linebuffer = None

        if chars < 0:
            # For compatibility with other read() methods that take a
            # single argument
            chars = size

        # read until we get the required number of characters (if available)
        while True:
            # can the request be satisfied from the character buffer?
            if chars >= 0:
                if len(self.charbuffer) >= chars:
                    break
            # we need more data
            if size < 0:
                newdata = self.stream.read()
            else:
                newdata = self.stream.read(size)
            # decode bytes (those remaining from the last call included)
            data = self.bytebuffer + newdata
            if not data:
                break
            try:
                newchars, decodedbytes = self.decode(data, self.errors)
            except UnicodeDecodeError as exc:
                if firstline:
                    newchars, decodedbytes = \
                        self.decode(data[:exc.start], self.errors)
                    lines = newchars.splitlines(keepends=True)
                    if len(lines)<=1:
                        raise
                else:
                    raise
            # keep undecoded bytes until the next call
            self.bytebuffer = data[decodedbytes:]
            # put new characters in the character buffer
            self.charbuffer += newchars
            # there was no data available
            if not newdata:
                break
        if chars < 0:
            # Return everything we've got
            result = self.charbuffer
            self.charbuffer = self._empty_charbuffer
        else:
            # Return the first chars characters
            result = self.charbuffer[:chars]
            self.charbuffer = self.charbuffer[chars:]
        return result

    def readline(self, size=None, keepends=True):

        """ Read one line from the input stream and return the
            decoded data.

            size, if given, is passed as size argument to the
            read() method.

        """
        # If we have lines cached from an earlier read, return
        # them unconditionally
        if self.linebuffer:
            line = self.linebuffer[0]
            del self.linebuffer[0]
            if len(self.linebuffer) == 1:
                # revert to charbuffer mode; we might need more data
                # next time
                self.charbuffer = self.linebuffer[0]
                self.linebuffer = None
            if not keepends:
                line = line.splitlines(keepends=False)[0]
            return line

        readsize = size or 72
        line = self._empty_charbuffer
        # If size is given, we call read() only once
        while True:
            data = self.read(readsize, firstline=True)
            if data:
                # If we're at a "\r" read one extra character (which might
                # be a "\n") to get a proper line ending. If the stream is
                # temporarily exhausted we return the wrong line ending.
                if (isinstance(data, str) and data.endswith("\r")) or \
                   (isinstance(data, bytes) and data.endswith(b"\r")):
                    data += self.read(size=1, chars=1)

            line += data
            lines = line.splitlines(keepends=True)
            if lines:
                if len(lines) > 1:
                    # More than one line result; the first line is a full line
                    # to return
                    line = lines[0]
                    del lines[0]
                    if len(lines) > 1:
                        # cache the remaining lines
                        lines[-1] += self.charbuffer
                        self.linebuffer = lines
                        self.charbuffer = None
                    else:
                        # only one remaining line, put it back into charbuffer
                        self.charbuffer = lines[0] + self.charbuffer
                    if not keepends:
                        line = line.splitlines(keepends=False)[0]
                    break
                line0withend = lines[0]
                line0withoutend = lines[0].splitlines(keepends=False)[0]
                if line0withend != line0withoutend: # We really have a line end
                    # Put the rest back together and keep it until the next call
                    self.charbuffer = self._empty_charbuffer.join(lines[1:]) + \
                                      self.charbuffer
                    if keepends:
                        line = line0withend
                    else:
                        line = line0withoutend
                    break
            # we didn't get anything or this was our only try
            if not data or size is not None:
                if line and not keepends:
                    line = line.splitlines(keepends=False)[0]
                break
            if readsize < 8000:
                readsize *= 2
        return line

    def readlines(self, sizehint=None, keepends=True):

        """ Read all lines available on the input stream
            and return them as a list.

            Line breaks are implemented using the codec's decoder
            method and are included in the list entries.

            sizehint, if given, is ignored since there is no efficient
            way to finding the true end-of-line.

        """
        data = self.read()
        return data.splitlines(keepends)

    def reset(self):

        """ Resets the codec buffers used for keeping internal state.

            Note that no stream repositioning should take place.
            This method is primarily intended to be able to recover
            from decoding errors.

        """
        self.bytebuffer = b""
        self.charbuffer = self._empty_charbuffer
        self.linebuffer = None

    def seek(self, offset, whence=0):
        """ Set the input stream's current position.

            Resets the codec buffers used for keeping state.
        """
        self.stream.seek(offset, whence)
        self.reset()

    def __next__(self):

        """ Return the next decoded line from the input stream."""
        line = self.readline()
        if line:
            return line
        raise StopIteration

    def __iter__(self):
        return self

    def __getattr__(self, name,
                    getattr=getattr):

        """ Inherit all other methods from the underlying stream.
        """
        return getattr(self.stream, name)

    def __enter__(self):
        return self

    def __exit__(self, type, value, tb):
        self.stream.close()

    def __reduce_ex__(self, proto):
        raise TypeError("can't serialize %s" % self.__class__.__name__)

###

class StreamReaderWriter:

    """ StreamReaderWriter instances allow wrapping streams which
        work in both read and write modes.

        The design is such that one can use the factory functions
        returned by the codec.lookup() function to construct the
        instance.

    """
    # Optional attributes set by the file wrappers below
    encoding = 'unknown'

    def __init__(self, stream, Reader, Writer, errors='strict'):

        """ Creates a StreamReaderWriter instance.

            stream must be a Stream-like object.

            Reader, Writer must be factory functions or classes
            providing the StreamReader, StreamWriter interface resp.

            Error handling is done in the same way as defined for the
            StreamWriter/Readers.

        """
        self.stream = stream
        self.reader = Reader(stream, errors)
        self.writer = Writer(stream, errors)
        self.errors = errors

    def read(self, size=-1):

        return self.reader.read(size)

    def readline(self, size=None):

        return self.reader.readline(size)

    def readlines(self, sizehint=None):

        return self.reader.readlines(sizehint)

    def __next__(self):

        """ Return the next decoded line from the input stream."""
        return next(self.reader)

    def __iter__(self):
        return self

    def write(self, data):

        return self.writer.write(data)

    def writelines(self, list):

        return self.writer.writelines(list)

    def reset(self):

        self.reader.reset()
        self.writer.reset()

    def seek(self, offset, whence=0):
        self.stream.seek(offset, whence)
        self.reader.reset()
        if whence == 0 and offset == 0:
            self.writer.reset()

    def __getattr__(self, name,
                    getattr=getattr):

        """ Inherit all other methods from the underlying stream.
        """
        return getattr(self.stream, name)

    # these are needed to make "with StreamReaderWriter(...)" work properly

    def __enter__(self):
        return self

    def __exit__(self, type, value, tb):
        self.stream.close()

    def __reduce_ex__(self, proto):
        raise TypeError("can't serialize %s" % self.__class__.__name__)

###

class StreamRecoder:

    """ StreamRecoder instances translate data from one encoding to another.

        They use the complete set of APIs returned by the
        codecs.lookup() function to implement their task.

        Data written to the StreamRecoder is first decoded into an
        intermediate format (depending on the "decode" codec) and then
        written to the underlying stream using an instance of the provided
        Writer class.

        In the other direction, data is read from the underlying stream using
        a Reader instance and then encoded and returned to the caller.

    """
    # Optional attributes set by the file wrappers below
    data_encoding = 'unknown'
    file_encoding = 'unknown'

    def __init__(self, stream, encode, decode, Reader, Writer,
                 errors='strict'):

        """ Creates a StreamRecoder instance which implements a two-way
            conversion: encode and decode work on the frontend (the
            data visible to .read() and .write()) while Reader and Writer
            work on the backend (the data in stream).

            You can use these objects to do transparent
            transcodings from e.g. latin-1 to utf-8 and back.

            stream must be a file-like object.

            encode and decode must adhere to the Codec interface; Reader and
            Writer must be factory functions or classes providing the
            StreamReader and StreamWriter interfaces resp.

            Error handling is done in the same way as defined for the
            StreamWriter/Readers.

        """
        self.stream = stream
        self.encode = encode
        self.decode = decode
        self.reader = Reader(stream, errors)
        self.writer = Writer(stream, errors)
        self.errors = errors

    def read(self, size=-1):

        data = self.reader.read(size)
        data, bytesencoded = self.encode(data, self.errors)
        return data

    def readline(self, size=None):

        if size is None:
            data = self.reader.readline()
        else:
            data = self.reader.readline(size)
        data, bytesencoded = self.encode(data, self.errors)
        return data

    def readlines(self, sizehint=None):

        data = self.reader.read()
        data, bytesencoded = self.encode(data, self.errors)
        return data.splitlines(keepends=True)

    def __next__(self):

        """ Return the next decoded line from the input stream."""
        data = next(self.reader)
        data, bytesencoded = self.encode(data, self.errors)
        return data

    def __iter__(self):
        return self

    def write(self, data):

        data, bytesdecoded = self.decode(data, self.errors)
        return self.writer.write(data)

    def writelines(self, list):

        data = b''.join(list)
        data, bytesdecoded = self.decode(data, self.errors)
        return self.writer.write(data)

    def reset(self):

        self.reader.reset()
        self.writer.reset()

    def seek(self, offset, whence=0):
        # Seeks must be propagated to both the readers and writers
        # as they might need to reset their internal buffers.
        self.reader.seek(offset, whence)
        self.writer.seek(offset, whence)

    def __getattr__(self, name,
                    getattr=getattr):

        """ Inherit all other methods from the underlying stream.
        """
        return getattr(self.stream, name)

    def __enter__(self):
        return self

    def __exit__(self, type, value, tb):
        self.stream.close()

    def __reduce_ex__(self, proto):
        raise TypeError("can't serialize %s" % self.__class__.__name__)

### Shortcuts

def open(filename, mode='r', encoding=None, errors='strict', buffering=-1):

    """ Open an encoded file using the given mode and return
        a wrapped version providing transparent encoding/decoding.

        Note: The wrapped version will only accept the object format
        defined by the codecs, i.e. Unicode objects for most builtin
        codecs. Output is also codec dependent and will usually be
        Unicode as well.

        If encoding is not None, then the
        underlying encoded files are always opened in binary mode.
        The default file mode is 'r', meaning to open the file in read mode.

        encoding specifies the encoding which is to be used for the
        file.

        errors may be given to define the error handling. It defaults
        to 'strict' which causes ValueErrors to be raised in case an
        encoding error occurs.

        buffering has the same meaning as for the builtin open() API.
        It defaults to -1 which means that the default buffer size will
        be used.

        The returned wrapped file object provides an extra attribute
        .encoding which allows querying the used encoding. This
        attribute is only available if an encoding was specified as
        parameter.

    """
    if encoding is not None and \
       'b' not in mode:
        # Force opening of the file in binary mode
        mode = mode + 'b'
    file = builtins.open(filename, mode, buffering)
    if encoding is None:
        return file

    try:
        info = lookup(encoding)
        srw = StreamReaderWriter(file, info.streamreader, info.streamwriter, errors)
        # Add attributes to simplify introspection
        srw.encoding = encoding
        return srw
    except:
        file.close()
        raise

def EncodedFile(file, data_encoding, file_encoding=None, errors='strict'):

    """ Return a wrapped version of file which provides transparent
        encoding translation.

        Data written to the wrapped file is decoded according
        to the given data_encoding and then encoded to the underlying
        file using file_encoding. The intermediate data type
        will usually be Unicode but depends on the specified codecs.

        Bytes read from the file are decoded using file_encoding and then
        passed back to the caller encoded using data_encoding.

        If file_encoding is not given, it defaults to data_encoding.

        errors may be given to define the error handling. It defaults
        to 'strict' which causes ValueErrors to be raised in case an
        encoding error occurs.

        The returned wrapped file object provides two extra attributes
        .data_encoding and .file_encoding which reflect the given
        parameters of the same name. The attributes can be used for
        introspection by Python programs.

    """
    if file_encoding is None:
        file_encoding = data_encoding
    data_info = lookup(data_encoding)
    file_info = lookup(file_encoding)
    sr = StreamRecoder(file, data_info.encode, data_info.decode,
                       file_info.streamreader, file_info.streamwriter, errors)
    # Add attributes to simplify introspection
    sr.data_encoding = data_encoding
    sr.file_encoding = file_encoding
    return sr

### Helpers for codec lookup

def getencoder(encoding):

    """ Lookup up the codec for the given encoding and return
        its encoder function.

        Raises a LookupError in case the encoding cannot be found.

    """
    return lookup(encoding).encode

def getdecoder(encoding):

    """ Lookup up the codec for the given encoding and return
        its decoder function.

        Raises a LookupError in case the encoding cannot be found.

    """
    return lookup(encoding).decode

def getincrementalencoder(encoding):

    """ Lookup up the codec for the given encoding and return
        its IncrementalEncoder class or factory function.

        Raises a LookupError in case the encoding cannot be found
        or the codecs doesn't provide an incremental encoder.

    """
    encoder = lookup(encoding).incrementalencoder
    if encoder is None:
        raise LookupError(encoding)
    return encoder

def getincrementaldecoder(encoding):

    """ Lookup up the codec for the given encoding and return
        its IncrementalDecoder class or factory function.

        Raises a LookupError in case the encoding cannot be found
        or the codecs doesn't provide an incremental decoder.

    """
    decoder = lookup(encoding).incrementaldecoder
    if decoder is None:
        raise LookupError(encoding)
    return decoder

def getreader(encoding):

    """ Lookup up the codec for the given encoding and return
        its StreamReader class or factory function.

        Raises a LookupError in case the encoding cannot be found.

    """
    return lookup(encoding).streamreader

def getwriter(encoding):

    """ Lookup up the codec for the given encoding and return
        its StreamWriter class or factory function.

        Raises a LookupError in case the encoding cannot be found.

    """
    return lookup(encoding).streamwriter

def iterencode(iterator, encoding, errors='strict', **kwargs):
    """
    Encoding iterator.

    Encodes the input strings from the iterator using an IncrementalEncoder.

    errors and kwargs are passed through to the IncrementalEncoder
    constructor.
    """
    encoder = getincrementalencoder(encoding)(errors, **kwargs)
    for input in iterator:
        output = encoder.encode(input)
        if output:
            yield output
    output = encoder.encode("", True)
    if output:
        yield output

def iterdecode(iterator, encoding, errors='strict', **kwargs):
    """
    Decoding iterator.

    Decodes the input strings from the iterator using an IncrementalDecoder.

    errors and kwargs are passed through to the IncrementalDecoder
    constructor.
    """
    decoder = getincrementaldecoder(encoding)(errors, **kwargs)
    for input in iterator:
        output = decoder.decode(input)
        if output:
            yield output
    output = decoder.decode(b"", True)
    if output:
        yield output

### Helpers for charmap-based codecs

def make_identity_dict(rng):

    """ make_identity_dict(rng) -> dict

        Return a dictionary where elements of the rng sequence are
        mapped to themselves.

    """
    return {i:i for i in rng}

def make_encoding_map(decoding_map):

    """ Creates an encoding map from a decoding map.

        If a target mapping in the decoding map occurs multiple
        times, then that target is mapped to None (undefined mapping),
        causing an exception when encountered by the charmap codec
        during translation.

        One example where this happens is cp875.py which decodes
        multiple character to \\u001a.

    """
    m = {}
    for k,v in decoding_map.items():
        if not v in m:
            m[v] = k
        else:
            m[v] = None
    return m

### error handlers

try:
    strict_errors = lookup_error("strict")
    ignore_errors = lookup_error("ignore")
    replace_errors = lookup_error("replace")
    xmlcharrefreplace_errors = lookup_error("xmlcharrefreplace")
    backslashreplace_errors = lookup_error("backslashreplace")
    namereplace_errors = lookup_error("namereplace")
except LookupError:
    # In --disable-unicode builds, these error handler are missing
    strict_errors = None
    ignore_errors = None
    replace_errors = None
    xmlcharrefreplace_errors = None
    backslashreplace_errors = None
    namereplace_errors = None

# Tell modulefinder that using codecs probably needs the encodings
# package
_false = 0
if _false:
    import encodings
```
