## Supplementary software v0.2.1 for "Virtual control arms for paediatric myopia trials: external validation of axial-elongation models": codeop.py

```
r"""Utilities to compile possibly incomplete Python source code.

This module provides two interfaces, broadly similar to the builtin
function compile(), which take program text, a filename and a 'mode'
and:

- Return code object if the command is complete and valid
- Return None if the command is incomplete
- Raise SyntaxError, ValueError or OverflowError if the command is a
  syntax error (OverflowError and ValueError can be produced by
  malformed literals).

The two interfaces are:

compile_command(source, filename, symbol):

    Compiles a single command in the manner described above.

CommandCompiler():

    Instances of this class have __call__ methods identical in
    signature to compile_command; the difference is that if the
    instance compiles program text containing a __future__ statement,
    the instance 'remembers' and compiles all subsequent program texts
    with the statement in force.

The module also provides another class:

Compile():

    Instances of this class act like the built-in function compile,
    but with 'memory' in the sense described above.
"""

import __future__
import warnings

_features = [getattr(__future__, fname)
             for fname in __future__.all_feature_names]

__all__ = ["compile_command", "Compile", "CommandCompiler"]

# The following flags match the values from Include/cpython/compile.h
# Caveat emptor: These flags are undocumented on purpose and depending
# on their effect outside the standard library is **unsupported**.
PyCF_DONT_IMPLY_DEDENT = 0x200
PyCF_ONLY_AST = 0x400
PyCF_ALLOW_INCOMPLETE_INPUT = 0x4000

def _maybe_compile(compiler, source, filename, symbol):
    # Check for source consisting of only blank lines and comments.
    for line in source.split("\n"):
        line = line.strip()
        if line and line[0] != '#':
            break               # Leave it alone.
    else:
        if symbol != "eval":
            source = "pass"     # Replace it with a 'pass' statement

    # Disable compiler warnings when checking for incomplete input.
    with warnings.catch_warnings():
        warnings.simplefilter("ignore", (SyntaxWarning, DeprecationWarning))
        try:
            compiler(source, filename, symbol)
        except SyntaxError:  # Let other compile() errors propagate.
            try:
                compiler(source + "\n", filename, symbol)
                return None
            except _IncompleteInputError as e:
                return None
            except SyntaxError as e:
                pass
                # fallthrough

    return compiler(source, filename, symbol, incomplete_input=False)

def _compile(source, filename, symbol, incomplete_input=True):
    flags = 0
    if incomplete_input:
        flags |= PyCF_ALLOW_INCOMPLETE_INPUT
        flags |= PyCF_DONT_IMPLY_DEDENT
    return compile(source, filename, symbol, flags)

def compile_command(source, filename="<input>", symbol="single"):
    r"""Compile a command and determine whether it is incomplete.

    Arguments:

    source -- the source string; may contain \n characters
    filename -- optional filename from which source was read; default
                "<input>"
    symbol -- optional grammar start symbol; "single" (default), "exec"
              or "eval"

    Return value / exceptions raised:

    - Return a code object if the command is complete and valid
    - Return None if the command is incomplete
    - Raise SyntaxError, ValueError or OverflowError if the command is a
      syntax error (OverflowError and ValueError can be produced by
      malformed literals).
    """
    return _maybe_compile(_compile, source, filename, symbol)

class Compile:
    """Instances of this class behave much like the built-in compile
    function, but if one is used to compile text containing a future
    statement, it "remembers" and compiles all subsequent program texts
    with the statement in force."""
    def __init__(self):
        self.flags = PyCF_DONT_IMPLY_DEDENT | PyCF_ALLOW_INCOMPLETE_INPUT

    def __call__(self, source, filename, symbol, flags=0, **kwargs):
        flags |= self.flags
        if kwargs.get('incomplete_input', True) is False:
            flags &= ~PyCF_DONT_IMPLY_DEDENT
            flags &= ~PyCF_ALLOW_INCOMPLETE_INPUT
        codeob = compile(source, filename, symbol, flags, True)
        if flags & PyCF_ONLY_AST:
            return codeob  # this is an ast.Module in this case
        for feature in _features:
            if codeob.co_flags & feature.compiler_flag:
                self.flags |= feature.compiler_flag
        return codeob

class CommandCompiler:
    """Instances of this class have __call__ methods identical in
    signature to compile_command; the difference is that if the
    instance compiles program text containing a __future__ statement,
    the instance 'remembers' and compiles all subsequent program texts
    with the statement in force."""

    def __init__(self,):
        self.compiler = Compile()

    def __call__(self, source, filename="<input>", symbol="single"):
        r"""Compile a command and determine whether it is incomplete.

        Arguments:

        source -- the source string; may contain \n characters
        filename -- optional filename from which source was read;
                    default "<input>"
        symbol -- optional grammar start symbol; "single" (default) or
                  "eval"

        Return value / exceptions raised:

        - Return a code object if the command is complete and valid
        - Return None if the command is incomplete
        - Raise SyntaxError, ValueError or OverflowError if the command is a
          syntax error (OverflowError and ValueError can be produced by
          malformed literals).
        """
        return _maybe_compile(self.compiler, source, filename, symbol)
```
