## Supplementary software v0.2.1 for "Virtual control arms for paediatric myopia trials: external validation of axial-elongation models": colorsys.py

```
"""Conversion functions between RGB and other color systems.

This modules provides two functions for each color system ABC:

  rgb_to_abc(r, g, b) --> a, b, c
  abc_to_rgb(a, b, c) --> r, g, b

All inputs and outputs are triples of floats in the range [0.0...1.0]
(with the exception of I and Q, which covers a slightly larger range).
Inputs outside the valid range may cause exceptions or invalid outputs.

Supported color systems:
RGB: Red, Green, Blue components
YIQ: Luminance, Chrominance (used by composite video signals)
HLS: Hue, Luminance, Saturation
HSV: Hue, Saturation, Value
"""

# References:
# http://en.wikipedia.org/wiki/YIQ
# http://en.wikipedia.org/wiki/HLS_color_space
# http://en.wikipedia.org/wiki/HSV_color_space

__all__ = ["rgb_to_yiq","yiq_to_rgb","rgb_to_hls","hls_to_rgb",
           "rgb_to_hsv","hsv_to_rgb"]

# Some floating-point constants

ONE_THIRD = 1.0/3.0
ONE_SIXTH = 1.0/6.0
TWO_THIRD = 2.0/3.0

# YIQ: used by composite video signals (linear combinations of RGB)
# Y: perceived grey level (0.0 == black, 1.0 == white)
# I, Q: color components
#
# There are a great many versions of the constants used in these formulae.
# The ones in this library uses constants from the FCC version of NTSC.

def rgb_to_yiq(r, g, b):
    y = 0.30*r + 0.59*g + 0.11*b
    i = 0.74*(r-y) - 0.27*(b-y)
    q = 0.48*(r-y) + 0.41*(b-y)
    return (y, i, q)

def yiq_to_rgb(y, i, q):
    # r = y + (0.27*q + 0.41*i) / (0.74*0.41 + 0.27*0.48)
    # b = y + (0.74*q - 0.48*i) / (0.74*0.41 + 0.27*0.48)
    # g = y - (0.30*(r-y) + 0.11*(b-y)) / 0.59

    r = y + 0.9468822170900693*i + 0.6235565819861433*q
    g = y - 0.27478764629897834*i - 0.6356910791873801*q
    b = y - 1.1085450346420322*i + 1.7090069284064666*q

    if r < 0.0:
        r = 0.0
    if g < 0.0:
        g = 0.0
    if b < 0.0:
        b = 0.0
    if r > 1.0:
        r = 1.0
    if g > 1.0:
        g = 1.0
    if b > 1.0:
        b = 1.0
    return (r, g, b)


# HLS: Hue, Luminance, Saturation
# H: position in the spectrum
# L: color lightness
# S: color saturation

def rgb_to_hls(r, g, b):
    maxc = max(r, g, b)
    minc = min(r, g, b)
    sumc = (maxc+minc)
    rangec = (maxc-minc)
    l = sumc/2.0
    if minc == maxc:
        return 0.0, l, 0.0
    if l <= 0.5:
        s = rangec / sumc
    else:
        s = rangec / (2.0-maxc-minc)  # Not always 2.0-sumc: gh-106498.
    rc = (maxc-r) / rangec
    gc = (maxc-g) / rangec
    bc = (maxc-b) / rangec
    if r == maxc:
        h = bc-gc
    elif g == maxc:
        h = 2.0+rc-bc
    else:
        h = 4.0+gc-rc
    h = (h/6.0) % 1.0
    return h, l, s

def hls_to_rgb(h, l, s):
    if s == 0.0:
        return l, l, l
    if l <= 0.5:
        m2 = l * (1.0+s)
    else:
        m2 = l+s-(l*s)
    m1 = 2.0*l - m2
    return (_v(m1, m2, h+ONE_THIRD), _v(m1, m2, h), _v(m1, m2, h-ONE_THIRD))

def _v(m1, m2, hue):
    hue = hue % 1.0
    if hue < ONE_SIXTH:
        return m1 + (m2-m1)*hue*6.0
    if hue < 0.5:
        return m2
    if hue < TWO_THIRD:
        return m1 + (m2-m1)*(TWO_THIRD-hue)*6.0
    return m1


# HSV: Hue, Saturation, Value
# H: position in the spectrum
# S: color saturation ("purity")
# V: color brightness

def rgb_to_hsv(r, g, b):
    maxc = max(r, g, b)
    minc = min(r, g, b)
    rangec = (maxc-minc)
    v = maxc
    if minc == maxc:
        return 0.0, 0.0, v
    s = rangec / maxc
    rc = (maxc-r) / rangec
    gc = (maxc-g) / rangec
    bc = (maxc-b) / rangec
    if r == maxc:
        h = bc-gc
    elif g == maxc:
        h = 2.0+rc-bc
    else:
        h = 4.0+gc-rc
    h = (h/6.0) % 1.0
    return h, s, v

def hsv_to_rgb(h, s, v):
    if s == 0.0:
        return v, v, v
    i = int(h*6.0) # XXX assume int() truncates!
    f = (h*6.0) - i
    p = v*(1.0 - s)
    q = v*(1.0 - s*f)
    t = v*(1.0 - s*(1.0-f))
    i = i%6
    if i == 0:
        return v, t, p
    if i == 1:
        return q, v, p
    if i == 2:
        return p, v, t
    if i == 3:
        return p, q, v
    if i == 4:
        return t, p, v
    if i == 5:
        return v, p, q
    # Cannot get here
```
