## Supplementary software v0.2.1 for "Virtual control arms for paediatric myopia trials: external validation of axial-elongation models": compileall.py

```
"""Module/script to byte-compile all .py files to .pyc files.

When called as a script with arguments, this compiles the directories
given as arguments recursively; the -l option prevents it from
recursing into directories.

Without arguments, it compiles all modules on sys.path, without
recursing into subdirectories.  (Even though it should do so for
packages -- for now, you'll have to deal with packages separately.)

See module py_compile for details of the actual byte-compilation.
"""
import os
import sys
import importlib.util
import py_compile
import struct
import filecmp

from functools import partial
from pathlib import Path

__all__ = ["compile_dir","compile_file","compile_path"]

def _walk_dir(dir, maxlevels, quiet=0):
    if quiet < 2 and isinstance(dir, os.PathLike):
        dir = os.fspath(dir)
    if not quiet:
        print('Listing {!r}...'.format(dir))
    try:
        names = os.listdir(dir)
    except OSError:
        if quiet < 2:
            print("Can't list {!r}".format(dir))
        names = []
    names.sort()
    for name in names:
        if name == '__pycache__':
            continue
        fullname = os.path.join(dir, name)
        if not os.path.isdir(fullname):
            yield fullname
        elif (maxlevels > 0 and name != os.curdir and name != os.pardir and
              os.path.isdir(fullname) and not os.path.islink(fullname)):
            yield from _walk_dir(fullname, maxlevels=maxlevels - 1,
                                 quiet=quiet)

def compile_dir(dir, maxlevels=None, ddir=None, force=False,
                rx=None, quiet=0, legacy=False, optimize=-1, workers=1,
                invalidation_mode=None, *, stripdir=None,
                prependdir=None, limit_sl_dest=None, hardlink_dupes=False):
    """Byte-compile all modules in the given directory tree.

    Arguments (only dir is required):

    dir:       the directory to byte-compile
    maxlevels: maximum recursion level (default `sys.getrecursionlimit()`)
    ddir:      the directory that will be prepended to the path to the
               file as it is compiled into each byte-code file.
    force:     if True, force compilation, even if timestamps are up-to-date
    quiet:     full output with False or 0, errors only with 1,
               no output with 2
    legacy:    if True, produce legacy pyc paths instead of PEP 3147 paths
    optimize:  int or list of optimization levels or -1 for level of
               the interpreter. Multiple levels leads to multiple compiled
               files each with one optimization level.
    workers:   maximum number of parallel workers
    invalidation_mode: how the up-to-dateness of the pyc will be checked
    stripdir:  part of path to left-strip from source file path
    prependdir: path to prepend to beginning of original file path, applied
               after stripdir
    limit_sl_dest: ignore symlinks if they are pointing outside of
                   the defined path
    hardlink_dupes: hardlink duplicated pyc files
    """
    ProcessPoolExecutor = None
    if ddir is not None and (stripdir is not None or prependdir is not None):
        raise ValueError(("Destination dir (ddir) cannot be used "
                          "in combination with stripdir or prependdir"))
    if ddir is not None:
        stripdir = dir
        prependdir = ddir
        ddir = None
    if workers < 0:
        raise ValueError('workers must be greater or equal to 0')
    if workers != 1:
        # Check if this is a system where ProcessPoolExecutor can function.
        from concurrent.futures.process import _check_system_limits
        try:
            _check_system_limits()
        except NotImplementedError:
            workers = 1
        else:
            from concurrent.futures import ProcessPoolExecutor
    if maxlevels is None:
        maxlevels = sys.getrecursionlimit()
    files = _walk_dir(dir, quiet=quiet, maxlevels=maxlevels)
    success = True
    if workers != 1 and ProcessPoolExecutor is not None:
        import multiprocessing
        if multiprocessing.get_start_method() == 'fork':
            mp_context = multiprocessing.get_context('forkserver')
        else:
            mp_context = None
        # If workers == 0, let ProcessPoolExecutor choose
        workers = workers or None
        with ProcessPoolExecutor(max_workers=workers,
                                 mp_context=mp_context) as executor:
            results = executor.map(partial(compile_file,
                                           ddir=ddir, force=force,
                                           rx=rx, quiet=quiet,
                                           legacy=legacy,
                                           optimize=optimize,
                                           invalidation_mode=invalidation_mode,
                                           stripdir=stripdir,
                                           prependdir=prependdir,
                                           limit_sl_dest=limit_sl_dest,
                                           hardlink_dupes=hardlink_dupes),
                                   files,
                                   chunksize=4)
            success = min(results, default=True)
    else:
        for file in files:
            if not compile_file(file, ddir, force, rx, quiet,
                                legacy, optimize, invalidation_mode,
                                stripdir=stripdir, prependdir=prependdir,
                                limit_sl_dest=limit_sl_dest,
                                hardlink_dupes=hardlink_dupes):
                success = False
    return success

def compile_file(fullname, ddir=None, force=False, rx=None, quiet=0,
                 legacy=False, optimize=-1,
                 invalidation_mode=None, *, stripdir=None, prependdir=None,
                 limit_sl_dest=None, hardlink_dupes=False):
    """Byte-compile one file.

    Arguments (only fullname is required):

    fullname:  the file to byte-compile
    ddir:      if given, the directory name compiled in to the
               byte-code file.
    force:     if True, force compilation, even if timestamps are up-to-date
    quiet:     full output with False or 0, errors only with 1,
               no output with 2
    legacy:    if True, produce legacy pyc paths instead of PEP 3147 paths
    optimize:  int or list of optimization levels or -1 for level of
               the interpreter. Multiple levels leads to multiple compiled
               files each with one optimization level.
    invalidation_mode: how the up-to-dateness of the pyc will be checked
    stripdir:  part of path to left-strip from source file path
    prependdir: path to prepend to beginning of original file path, applied
               after stripdir
    limit_sl_dest: ignore symlinks if they are pointing outside of
                   the defined path.
    hardlink_dupes: hardlink duplicated pyc files
    """

    if ddir is not None and (stripdir is not None or prependdir is not None):
        raise ValueError(("Destination dir (ddir) cannot be used "
                          "in combination with stripdir or prependdir"))

    success = True
    fullname = os.fspath(fullname)
    stripdir = os.fspath(stripdir) if stripdir is not None else None
    name = os.path.basename(fullname)

    dfile = None

    if ddir is not None:
        dfile = os.path.join(ddir, name)

    if stripdir is not None:
        fullname_parts = fullname.split(os.path.sep)
        stripdir_parts = stripdir.split(os.path.sep)

        if stripdir_parts != fullname_parts[:len(stripdir_parts)]:
            if quiet < 2:
                print("The stripdir path {!r} is not a valid prefix for "
                      "source path {!r}; ignoring".format(stripdir, fullname))
        else:
            dfile = os.path.join(*fullname_parts[len(stripdir_parts):])

    if prependdir is not None:
        if dfile is None:
            dfile = os.path.join(prependdir, fullname)
        else:
            dfile = os.path.join(prependdir, dfile)

    if isinstance(optimize, int):
        optimize = [optimize]

    # Use set() to remove duplicates.
    # Use sorted() to create pyc files in a deterministic order.
    optimize = sorted(set(optimize))

    if hardlink_dupes and len(optimize) < 2:
        raise ValueError("Hardlinking of duplicated bytecode makes sense "
                          "only for more than one optimization level")

    if rx is not None:
        mo = rx.search(fullname)
        if mo:
            return success

    if limit_sl_dest is not None and os.path.islink(fullname):
        if Path(limit_sl_dest).resolve() not in Path(fullname).resolve().parents:
            return success

    opt_cfiles = {}

    if os.path.isfile(fullname):
        for opt_level in optimize:
            if legacy:
                opt_cfiles[opt_level] = fullname + 'c'
            else:
                if opt_level >= 0:
                    opt = opt_level if opt_level >= 1 else ''
                    cfile = (importlib.util.cache_from_source(
                             fullname, optimization=opt))
                    opt_cfiles[opt_level] = cfile
                else:
                    cfile = importlib.util.cache_from_source(fullname)
                    opt_cfiles[opt_level] = cfile

        head, tail = name[:-3], name[-3:]
        if tail == '.py':
            if not force:
                try:
                    mtime = int(os.stat(fullname).st_mtime)
                    expect = struct.pack('<4sLL', importlib.util.MAGIC_NUMBER,
                                         0, mtime & 0xFFFF_FFFF)
                    for cfile in opt_cfiles.values():
                        with open(cfile, 'rb') as chandle:
                            actual = chandle.read(12)
                        if expect != actual:
                            break
                    else:
                        return success
                except OSError:
                    pass
            if not quiet:
                print('Compiling {!r}...'.format(fullname))
            try:
                for index, opt_level in enumerate(optimize):
                    cfile = opt_cfiles[opt_level]
                    ok = py_compile.compile(fullname, cfile, dfile, True,
                                            optimize=opt_level,
                                            invalidation_mode=invalidation_mode)
                    if index > 0 and hardlink_dupes:
                        previous_cfile = opt_cfiles[optimize[index - 1]]
                        if filecmp.cmp(cfile, previous_cfile, shallow=False):
                            os.unlink(cfile)
                            os.link(previous_cfile, cfile)
            except py_compile.PyCompileError as err:
                success = False
                if quiet >= 2:
                    return success
                elif quiet:
                    print('*** Error compiling {!r}...'.format(fullname))
                else:
                    print('*** ', end='')
                # escape non-printable characters in msg
                encoding = sys.stdout.encoding or sys.getdefaultencoding()
                msg = err.msg.encode(encoding, errors='backslashreplace').decode(encoding)
                print(msg)
            except (SyntaxError, UnicodeError, OSError) as e:
                success = False
                if quiet >= 2:
                    return success
                elif quiet:
                    print('*** Error compiling {!r}...'.format(fullname))
                else:
                    print('*** ', end='')
                print(e.__class__.__name__ + ':', e)
            else:
                if ok == 0:
                    success = False
    return success

def compile_path(skip_curdir=1, maxlevels=0, force=False, quiet=0,
                 legacy=False, optimize=-1,
                 invalidation_mode=None):
    """Byte-compile all module on sys.path.

    Arguments (all optional):

    skip_curdir: if true, skip current directory (default True)
    maxlevels:   max recursion level (default 0)
    force: as for compile_dir() (default False)
    quiet: as for compile_dir() (default 0)
    legacy: as for compile_dir() (default False)
    optimize: as for compile_dir() (default -1)
    invalidation_mode: as for compiler_dir()
    """
    success = True
    for dir in sys.path:
        if (not dir or dir == os.curdir) and skip_curdir:
            if quiet < 2:
                print('Skipping current directory')
        else:
            success = success and compile_dir(
                dir,
                maxlevels,
                None,
                force,
                quiet=quiet,
                legacy=legacy,
                optimize=optimize,
                invalidation_mode=invalidation_mode,
            )
    return success


def main():
    """Script main program."""
    import argparse

    parser = argparse.ArgumentParser(
        description='Utilities to support installing Python libraries.')
    parser.add_argument('-l', action='store_const', const=0,
                        default=None, dest='maxlevels',
                        help="don't recurse into subdirectories")
    parser.add_argument('-r', type=int, dest='recursion',
                        help=('control the maximum recursion level. '
                              'if `-l` and `-r` options are specified, '
                              'then `-r` takes precedence.'))
    parser.add_argument('-f', action='store_true', dest='force',
                        help='force rebuild even if timestamps are up to date')
    parser.add_argument('-q', action='count', dest='quiet', default=0,
                        help='output only error messages; -qq will suppress '
                             'the error messages as well.')
    parser.add_argument('-b', action='store_true', dest='legacy',
                        help='use legacy (pre-PEP3147) compiled file locations')
    parser.add_argument('-d', metavar='DESTDIR',  dest='ddir', default=None,
                        help=('directory to prepend to file paths for use in '
                              'compile-time tracebacks and in runtime '
                              'tracebacks in cases where the source file is '
                              'unavailable'))
    parser.add_argument('-s', metavar='STRIPDIR',  dest='stripdir',
                        default=None,
                        help=('part of path to left-strip from path '
                              'to source file - for example buildroot. '
                              '`-d` and `-s` options cannot be '
                              'specified together.'))
    parser.add_argument('-p', metavar='PREPENDDIR',  dest='prependdir',
                        default=None,
                        help=('path to add as prefix to path '
                              'to source file - for example / to make '
                              'it absolute when some part is removed '
                              'by `-s` option. '
                              '`-d` and `-p` options cannot be '
                              'specified together.'))
    parser.add_argument('-x', metavar='REGEXP', dest='rx', default=None,
                        help=('skip files matching the regular expression; '
                              'the regexp is searched for in the full path '
                              'of each file considered for compilation'))
    parser.add_argument('-i', metavar='FILE', dest='flist',
                        help=('add all the files and directories listed in '
                              'FILE to the list considered for compilation; '
                              'if "-", names are read from stdin'))
    parser.add_argument('compile_dest', metavar='FILE|DIR', nargs='*',
                        help=('zero or more file and directory names '
                              'to compile; if no arguments given, defaults '
                              'to the equivalent of -l sys.path'))
    parser.add_argument('-j', '--workers', default=1,
                        type=int, help='Run compileall concurrently')
    invalidation_modes = [mode.name.lower().replace('_', '-')
                          for mode in py_compile.PycInvalidationMode]
    parser.add_argument('--invalidation-mode',
                        choices=sorted(invalidation_modes),
                        help=('set .pyc invalidation mode; defaults to '
                              '"checked-hash" if the SOURCE_DATE_EPOCH '
                              'environment variable is set, and '
                              '"timestamp" otherwise.'))
    parser.add_argument('-o', action='append', type=int, dest='opt_levels',
                        help=('Optimization levels to run compilation with. '
                              'Default is -1 which uses the optimization level '
                              'of the Python interpreter itself (see -O).'))
    parser.add_argument('-e', metavar='DIR', dest='limit_sl_dest',
                        help='Ignore symlinks pointing outsite of the DIR')
    parser.add_argument('--hardlink-dupes', action='store_true',
                        dest='hardlink_dupes',
                        help='Hardlink duplicated pyc files')

    args = parser.parse_args()
    compile_dests = args.compile_dest

    if args.rx:
        import re
        args.rx = re.compile(args.rx)

    if args.limit_sl_dest == "":
        args.limit_sl_dest = None

    if args.recursion is not None:
        maxlevels = args.recursion
    else:
        maxlevels = args.maxlevels

    if args.opt_levels is None:
        args.opt_levels = [-1]

    if len(args.opt_levels) == 1 and args.hardlink_dupes:
        parser.error(("Hardlinking of duplicated bytecode makes sense "
                      "only for more than one optimization level."))

    if args.ddir is not None and (
        args.stripdir is not None or args.prependdir is not None
    ):
        parser.error("-d cannot be used in combination with -s or -p")

    # if flist is provided then load it
    if args.flist:
        try:
            with (sys.stdin if args.flist=='-' else
                    open(args.flist, encoding="utf-8")) as f:
                for line in f:
                    compile_dests.append(line.strip())
        except OSError:
            if args.quiet < 2:
                print("Error reading file list {}".format(args.flist))
            return False

    if args.invalidation_mode:
        ivl_mode = args.invalidation_mode.replace('-', '_').upper()
        invalidation_mode = py_compile.PycInvalidationMode[ivl_mode]
    else:
        invalidation_mode = None

    success = True
    try:
        if compile_dests:
            for dest in compile_dests:
                if os.path.isfile(dest):
                    if not compile_file(dest, args.ddir, args.force, args.rx,
                                        args.quiet, args.legacy,
                                        invalidation_mode=invalidation_mode,
                                        stripdir=args.stripdir,
                                        prependdir=args.prependdir,
                                        optimize=args.opt_levels,
                                        limit_sl_dest=args.limit_sl_dest,
                                        hardlink_dupes=args.hardlink_dupes):
                        success = False
                else:
                    if not compile_dir(dest, maxlevels, args.ddir,
                                       args.force, args.rx, args.quiet,
                                       args.legacy, workers=args.workers,
                                       invalidation_mode=invalidation_mode,
                                       stripdir=args.stripdir,
                                       prependdir=args.prependdir,
                                       optimize=args.opt_levels,
                                       limit_sl_dest=args.limit_sl_dest,
                                       hardlink_dupes=args.hardlink_dupes):
                        success = False
            return success
        else:
            return compile_path(legacy=args.legacy, force=args.force,
                                quiet=args.quiet,
                                invalidation_mode=invalidation_mode)
    except KeyboardInterrupt:
        if args.quiet < 2:
            print("\n[interrupted]")
        return False
    return True


if __name__ == '__main__':
    exit_status = int(not main())
    sys.exit(exit_status)
```
