## Supplementary software v0.2.1 for "Virtual control arms for paediatric myopia trials: external validation of axial-elongation models": __init__.py

```
# Copyright 2009 Brian Quinlan. All Rights Reserved.
# Licensed to PSF under a Contributor Agreement.

"""Execute computations asynchronously using threads or processes."""

__author__ = 'Brian Quinlan (brian@sweetapp.com)'

from concurrent.futures._base import (FIRST_COMPLETED,
                                      FIRST_EXCEPTION,
                                      ALL_COMPLETED,
                                      CancelledError,
                                      TimeoutError,
                                      InvalidStateError,
                                      BrokenExecutor,
                                      Future,
                                      Executor,
                                      wait,
                                      as_completed)

__all__ = (
    'FIRST_COMPLETED',
    'FIRST_EXCEPTION',
    'ALL_COMPLETED',
    'CancelledError',
    'TimeoutError',
    'InvalidStateError',
    'BrokenExecutor',
    'Future',
    'Executor',
    'wait',
    'as_completed',
    'ProcessPoolExecutor',
    'ThreadPoolExecutor',
)


def __dir__():
    return __all__ + ('__author__', '__doc__')


def __getattr__(name):
    global ProcessPoolExecutor, ThreadPoolExecutor

    if name == 'ProcessPoolExecutor':
        from .process import ProcessPoolExecutor as pe
        ProcessPoolExecutor = pe
        return pe

    if name == 'ThreadPoolExecutor':
        from .thread import ThreadPoolExecutor as te
        ThreadPoolExecutor = te
        return te

    raise AttributeError(f"module {__name__!r} has no attribute {name!r}")
```
