## Supplementary software v0.2.1 for "Virtual control arms for paediatric myopia trials: external validation of axial-elongation models": _base.py

```
# Copyright 2009 Brian Quinlan. All Rights Reserved.
# Licensed to PSF under a Contributor Agreement.

__author__ = 'Brian Quinlan (brian@sweetapp.com)'

import collections
import logging
import threading
import time
import types

FIRST_COMPLETED = 'FIRST_COMPLETED'
FIRST_EXCEPTION = 'FIRST_EXCEPTION'
ALL_COMPLETED = 'ALL_COMPLETED'
_AS_COMPLETED = '_AS_COMPLETED'

# Possible future states (for internal use by the futures package).
PENDING = 'PENDING'
RUNNING = 'RUNNING'
# The future was cancelled by the user...
CANCELLED = 'CANCELLED'
# ...and _Waiter.add_cancelled() was called by a worker.
CANCELLED_AND_NOTIFIED = 'CANCELLED_AND_NOTIFIED'
FINISHED = 'FINISHED'

_FUTURE_STATES = [
    PENDING,
    RUNNING,
    CANCELLED,
    CANCELLED_AND_NOTIFIED,
    FINISHED
]

_STATE_TO_DESCRIPTION_MAP = {
    PENDING: "pending",
    RUNNING: "running",
    CANCELLED: "cancelled",
    CANCELLED_AND_NOTIFIED: "cancelled",
    FINISHED: "finished"
}

# Logger for internal use by the futures package.
LOGGER = logging.getLogger("concurrent.futures")

class Error(Exception):
    """Base class for all future-related exceptions."""
    pass

class CancelledError(Error):
    """The Future was cancelled."""
    pass

TimeoutError = TimeoutError  # make local alias for the standard exception

class InvalidStateError(Error):
    """The operation is not allowed in this state."""
    pass

class _Waiter(object):
    """Provides the event that wait() and as_completed() block on."""
    def __init__(self):
        self.event = threading.Event()
        self.finished_futures = []

    def add_result(self, future):
        self.finished_futures.append(future)

    def add_exception(self, future):
        self.finished_futures.append(future)

    def add_cancelled(self, future):
        self.finished_futures.append(future)

class _AsCompletedWaiter(_Waiter):
    """Used by as_completed()."""

    def __init__(self):
        super(_AsCompletedWaiter, self).__init__()
        self.lock = threading.Lock()

    def add_result(self, future):
        with self.lock:
            super(_AsCompletedWaiter, self).add_result(future)
            self.event.set()

    def add_exception(self, future):
        with self.lock:
            super(_AsCompletedWaiter, self).add_exception(future)
            self.event.set()

    def add_cancelled(self, future):
        with self.lock:
            super(_AsCompletedWaiter, self).add_cancelled(future)
            self.event.set()

class _FirstCompletedWaiter(_Waiter):
    """Used by wait(return_when=FIRST_COMPLETED)."""

    def add_result(self, future):
        super().add_result(future)
        self.event.set()

    def add_exception(self, future):
        super().add_exception(future)
        self.event.set()

    def add_cancelled(self, future):
        super().add_cancelled(future)
        self.event.set()

class _AllCompletedWaiter(_Waiter):
    """Used by wait(return_when=FIRST_EXCEPTION and ALL_COMPLETED)."""

    def __init__(self, num_pending_calls, stop_on_exception):
        self.num_pending_calls = num_pending_calls
        self.stop_on_exception = stop_on_exception
        self.lock = threading.Lock()
        super().__init__()

    def _decrement_pending_calls(self):
        with self.lock:
            self.num_pending_calls -= 1
            if not self.num_pending_calls:
                self.event.set()

    def add_result(self, future):
        super().add_result(future)
        self._decrement_pending_calls()

    def add_exception(self, future):
        super().add_exception(future)
        if self.stop_on_exception:
            self.event.set()
        else:
            self._decrement_pending_calls()

    def add_cancelled(self, future):
        super().add_cancelled(future)
        self._decrement_pending_calls()

class _AcquireFutures(object):
    """A context manager that does an ordered acquire of Future conditions."""

    def __init__(self, futures):
        self.futures = sorted(futures, key=id)

    def __enter__(self):
        for future in self.futures:
            future._condition.acquire()

    def __exit__(self, *args):
        for future in self.futures:
            future._condition.release()

def _create_and_install_waiters(fs, return_when):
    if return_when == _AS_COMPLETED:
        waiter = _AsCompletedWaiter()
    elif return_when == FIRST_COMPLETED:
        waiter = _FirstCompletedWaiter()
    else:
        pending_count = sum(
                f._state not in [CANCELLED_AND_NOTIFIED, FINISHED] for f in fs)

        if return_when == FIRST_EXCEPTION:
            waiter = _AllCompletedWaiter(pending_count, stop_on_exception=True)
        elif return_when == ALL_COMPLETED:
            waiter = _AllCompletedWaiter(pending_count, stop_on_exception=False)
        else:
            raise ValueError("Invalid return condition: %r" % return_when)

    for f in fs:
        f._waiters.append(waiter)

    return waiter


def _yield_finished_futures(fs, waiter, ref_collect):
    """
    Iterate on the list *fs*, yielding finished futures one by one in
    reverse order.
    Before yielding a future, *waiter* is removed from its waiters
    and the future is removed from each set in the collection of sets
    *ref_collect*.

    The aim of this function is to avoid keeping stale references after
    the future is yielded and before the iterator resumes.
    """
    while fs:
        f = fs[-1]
        for futures_set in ref_collect:
            futures_set.remove(f)
        with f._condition:
            f._waiters.remove(waiter)
        del f
        # Careful not to keep a reference to the popped value
        yield fs.pop()


def as_completed(fs, timeout=None):
    """An iterator over the given futures that yields each as it completes.

    Args:
        fs: The sequence of Futures (possibly created by different Executors) to
            iterate over.
        timeout: The maximum number of seconds to wait. If None, then there
            is no limit on the wait time.

    Returns:
        An iterator that yields the given Futures as they complete (finished or
        cancelled). If any given Futures are duplicated, they will be returned
        once.

    Raises:
        TimeoutError: If the entire result iterator could not be generated
            before the given timeout.
    """
    if timeout is not None:
        end_time = timeout + time.monotonic()

    fs = set(fs)
    total_futures = len(fs)
    with _AcquireFutures(fs):
        finished = set(
                f for f in fs
                if f._state in [CANCELLED_AND_NOTIFIED, FINISHED])
        pending = fs - finished
        waiter = _create_and_install_waiters(fs, _AS_COMPLETED)
    finished = list(finished)
    try:
        yield from _yield_finished_futures(finished, waiter,
                                           ref_collect=(fs,))

        while pending:
            if timeout is None:
                wait_timeout = None
            else:
                wait_timeout = end_time - time.monotonic()
                if wait_timeout < 0:
                    raise TimeoutError(
                            '%d (of %d) futures unfinished' % (
                            len(pending), total_futures))

            waiter.event.wait(wait_timeout)

            with waiter.lock:
                finished = waiter.finished_futures
                waiter.finished_futures = []
                waiter.event.clear()

            # reverse to keep finishing order
            finished.reverse()
            yield from _yield_finished_futures(finished, waiter,
                                               ref_collect=(fs, pending))

    finally:
        # Remove waiter from unfinished futures
        for f in fs:
            with f._condition:
                f._waiters.remove(waiter)

DoneAndNotDoneFutures = collections.namedtuple(
        'DoneAndNotDoneFutures', 'done not_done')
def wait(fs, timeout=None, return_when=ALL_COMPLETED):
    """Wait for the futures in the given sequence to complete.

    Args:
        fs: The sequence of Futures (possibly created by different Executors) to
            wait upon.
        timeout: The maximum number of seconds to wait. If None, then there
            is no limit on the wait time.
        return_when: Indicates when this function should return. The options
            are:

            FIRST_COMPLETED - Return when any future finishes or is
                              cancelled.
            FIRST_EXCEPTION - Return when any future finishes by raising an
                              exception. If no future raises an exception
                              then it is equivalent to ALL_COMPLETED.
            ALL_COMPLETED -   Return when all futures finish or are cancelled.

    Returns:
        A named 2-tuple of sets. The first set, named 'done', contains the
        futures that completed (is finished or cancelled) before the wait
        completed. The second set, named 'not_done', contains uncompleted
        futures. Duplicate futures given to *fs* are removed and will be
        returned only once.
    """
    fs = set(fs)
    with _AcquireFutures(fs):
        done = {f for f in fs
                   if f._state in [CANCELLED_AND_NOTIFIED, FINISHED]}
        not_done = fs - done
        if (return_when == FIRST_COMPLETED) and done:
            return DoneAndNotDoneFutures(done, not_done)
        elif (return_when == FIRST_EXCEPTION) and done:
            if any(f for f in done
                   if not f.cancelled() and f.exception() is not None):
                return DoneAndNotDoneFutures(done, not_done)

        if len(done) == len(fs):
            return DoneAndNotDoneFutures(done, not_done)

        waiter = _create_and_install_waiters(fs, return_when)

    waiter.event.wait(timeout)
    for f in fs:
        with f._condition:
            f._waiters.remove(waiter)

    done.update(waiter.finished_futures)
    return DoneAndNotDoneFutures(done, fs - done)


def _result_or_cancel(fut, timeout=None):
    try:
        try:
            return fut.result(timeout)
        finally:
            fut.cancel()
    finally:
        # Break a reference cycle with the exception in self._exception
        del fut


class Future(object):
    """Represents the result of an asynchronous computation."""

    def __init__(self):
        """Initializes the future. Should not be called by clients."""
        self._condition = threading.Condition()
        self._state = PENDING
        self._result = None
        self._exception = None
        self._waiters = []
        self._done_callbacks = []

    def _invoke_callbacks(self):
        for callback in self._done_callbacks:
            try:
                callback(self)
            except Exception:
                LOGGER.exception('exception calling callback for %r', self)

    def __repr__(self):
        with self._condition:
            if self._state == FINISHED:
                if self._exception:
                    return '<%s at %#x state=%s raised %s>' % (
                        self.__class__.__name__,
                        id(self),
                        _STATE_TO_DESCRIPTION_MAP[self._state],
                        self._exception.__class__.__name__)
                else:
                    return '<%s at %#x state=%s returned %s>' % (
                        self.__class__.__name__,
                        id(self),
                        _STATE_TO_DESCRIPTION_MAP[self._state],
                        self._result.__class__.__name__)
            return '<%s at %#x state=%s>' % (
                    self.__class__.__name__,
                    id(self),
                   _STATE_TO_DESCRIPTION_MAP[self._state])

    def cancel(self):
        """Cancel the future if possible.

        Returns True if the future was cancelled, False otherwise. A future
        cannot be cancelled if it is running or has already completed.
        """
        with self._condition:
            if self._state in [RUNNING, FINISHED]:
                return False

            if self._state in [CANCELLED, CANCELLED_AND_NOTIFIED]:
                return True

            self._state = CANCELLED
            self._condition.notify_all()

        self._invoke_callbacks()
        return True

    def cancelled(self):
        """Return True if the future was cancelled."""
        with self._condition:
            return self._state in [CANCELLED, CANCELLED_AND_NOTIFIED]

    def running(self):
        """Return True if the future is currently executing."""
        with self._condition:
            return self._state == RUNNING

    def done(self):
        """Return True if the future was cancelled or finished executing."""
        with self._condition:
            return self._state in [CANCELLED, CANCELLED_AND_NOTIFIED, FINISHED]

    def __get_result(self):
        if self._exception:
            try:
                raise self._exception
            finally:
                # Break a reference cycle with the exception in self._exception
                self = None
        else:
            return self._result

    def add_done_callback(self, fn):
        """Attaches a callable that will be called when the future finishes.

        Args:
            fn: A callable that will be called with this future as its only
                argument when the future completes or is cancelled. The callable
                will always be called by a thread in the same process in which
                it was added. If the future has already completed or been
                cancelled then the callable will be called immediately. These
                callables are called in the order that they were added.
        """
        with self._condition:
            if self._state not in [CANCELLED, CANCELLED_AND_NOTIFIED, FINISHED]:
                self._done_callbacks.append(fn)
                return
        try:
            fn(self)
        except Exception:
            LOGGER.exception('exception calling callback for %r', self)

    def result(self, timeout=None):
        """Return the result of the call that the future represents.

        Args:
            timeout: The number of seconds to wait for the result if the future
                isn't done. If None, then there is no limit on the wait time.

        Returns:
            The result of the call that the future represents.

        Raises:
            CancelledError: If the future was cancelled.
            TimeoutError: If the future didn't finish executing before the given
                timeout.
            Exception: If the call raised then that exception will be raised.
        """
        try:
            with self._condition:
                if self._state in [CANCELLED, CANCELLED_AND_NOTIFIED]:
                    raise CancelledError()
                elif self._state == FINISHED:
                    return self.__get_result()

                self._condition.wait(timeout)

                if self._state in [CANCELLED, CANCELLED_AND_NOTIFIED]:
                    raise CancelledError()
                elif self._state == FINISHED:
                    return self.__get_result()
                else:
                    raise TimeoutError()
        finally:
            # Break a reference cycle with the exception in self._exception
            self = None

    def exception(self, timeout=None):
        """Return the exception raised by the call that the future represents.

        Args:
            timeout: The number of seconds to wait for the exception if the
                future isn't done. If None, then there is no limit on the wait
                time.

        Returns:
            The exception raised by the call that the future represents or None
            if the call completed without raising.

        Raises:
            CancelledError: If the future was cancelled.
            TimeoutError: If the future didn't finish executing before the given
                timeout.
        """

        with self._condition:
            if self._state in [CANCELLED, CANCELLED_AND_NOTIFIED]:
                raise CancelledError()
            elif self._state == FINISHED:
                return self._exception

            self._condition.wait(timeout)

            if self._state in [CANCELLED, CANCELLED_AND_NOTIFIED]:
                raise CancelledError()
            elif self._state == FINISHED:
                return self._exception
            else:
                raise TimeoutError()

    # The following methods should only be used by Executors and in tests.
    def set_running_or_notify_cancel(self):
        """Mark the future as running or process any cancel notifications.

        Should only be used by Executor implementations and unit tests.

        If the future has been cancelled (cancel() was called and returned
        True) then any threads waiting on the future completing (though calls
        to as_completed() or wait()) are notified and False is returned.

        If the future was not cancelled then it is put in the running state
        (future calls to running() will return True) and True is returned.

        This method should be called by Executor implementations before
        executing the work associated with this future. If this method returns
        False then the work should not be executed.

        Returns:
            False if the Future was cancelled, True otherwise.

        Raises:
            RuntimeError: if this method was already called or if set_result()
                or set_exception() was called.
        """
        with self._condition:
            if self._state == CANCELLED:
                self._state = CANCELLED_AND_NOTIFIED
                for waiter in self._waiters:
                    waiter.add_cancelled(self)
                # self._condition.notify_all() is not necessary because
                # self.cancel() triggers a notification.
                return False
            elif self._state == PENDING:
                self._state = RUNNING
                return True
            else:
                LOGGER.critical('Future %s in unexpected state: %s',
                                id(self),
                                self._state)
                raise RuntimeError('Future in unexpected state')

    def set_result(self, result):
        """Sets the return value of work associated with the future.

        Should only be used by Executor implementations and unit tests.
        """
        with self._condition:
            if self._state in {CANCELLED, CANCELLED_AND_NOTIFIED, FINISHED}:
                raise InvalidStateError('{}: {!r}'.format(self._state, self))
            self._result = result
            self._state = FINISHED
            for waiter in self._waiters:
                waiter.add_result(self)
            self._condition.notify_all()
        self._invoke_callbacks()

    def set_exception(self, exception):
        """Sets the result of the future as being the given exception.

        Should only be used by Executor implementations and unit tests.
        """
        with self._condition:
            if self._state in {CANCELLED, CANCELLED_AND_NOTIFIED, FINISHED}:
                raise InvalidStateError('{}: {!r}'.format(self._state, self))
            self._exception = exception
            self._state = FINISHED
            for waiter in self._waiters:
                waiter.add_exception(self)
            self._condition.notify_all()
        self._invoke_callbacks()

    __class_getitem__ = classmethod(types.GenericAlias)

class Executor(object):
    """This is an abstract base class for concrete asynchronous executors."""

    def submit(self, fn, /, *args, **kwargs):
        """Submits a callable to be executed with the given arguments.

        Schedules the callable to be executed as fn(*args, **kwargs) and returns
        a Future instance representing the execution of the callable.

        Returns:
            A Future representing the given call.
        """
        raise NotImplementedError()

    def map(self, fn, *iterables, timeout=None, chunksize=1):
        """Returns an iterator equivalent to map(fn, iter).

        Args:
            fn: A callable that will take as many arguments as there are
                passed iterables.
            timeout: The maximum number of seconds to wait. If None, then there
                is no limit on the wait time.
            chunksize: The size of the chunks the iterable will be broken into
                before being passed to a child process. This argument is only
                used by ProcessPoolExecutor; it is ignored by
                ThreadPoolExecutor.

        Returns:
            An iterator equivalent to: map(func, *iterables) but the calls may
            be evaluated out-of-order.

        Raises:
            TimeoutError: If the entire result iterator could not be generated
                before the given timeout.
            Exception: If fn(*args) raises for any values.
        """
        if timeout is not None:
            end_time = timeout + time.monotonic()

        fs = [self.submit(fn, *args) for args in zip(*iterables)]

        # Yield must be hidden in closure so that the futures are submitted
        # before the first iterator value is required.
        def result_iterator():
            try:
                # reverse to keep finishing order
                fs.reverse()
                while fs:
                    # Careful not to keep a reference to the popped future
                    if timeout is None:
                        yield _result_or_cancel(fs.pop())
                    else:
                        yield _result_or_cancel(fs.pop(), end_time - time.monotonic())
            finally:
                for future in fs:
                    future.cancel()
        return result_iterator()

    def shutdown(self, wait=True, *, cancel_futures=False):
        """Clean-up the resources associated with the Executor.

        It is safe to call this method several times. Otherwise, no other
        methods can be called after this one.

        Args:
            wait: If True then shutdown will not return until all running
                futures have finished executing and the resources used by the
                executor have been reclaimed.
            cancel_futures: If True then shutdown will cancel all pending
                futures. Futures that are completed or running will not be
                cancelled.
        """
        pass

    def __enter__(self):
        return self

    def __exit__(self, exc_type, exc_val, exc_tb):
        self.shutdown(wait=True)
        return False


class BrokenExecutor(RuntimeError):
    """
    Raised when a executor has become non-functional after a severe failure.
    """
```
