## Supplementary software v0.2.1 for "Virtual control arms for paediatric myopia trials: external validation of axial-elongation models": process.py

```
# Copyright 2009 Brian Quinlan. All Rights Reserved.
# Licensed to PSF under a Contributor Agreement.

"""Implements ProcessPoolExecutor.

The following diagram and text describe the data-flow through the system:

|======================= In-process =====================|== Out-of-process ==|

+----------+     +----------+       +--------+     +-----------+    +---------+
|          |  => | Work Ids |       |        |     | Call Q    |    | Process |
|          |     +----------+       |        |     +-----------+    |  Pool   |
|          |     | ...      |       |        |     | ...       |    +---------+
|          |     | 6        |    => |        |  => | 5, call() | => |         |
|          |     | 7        |       |        |     | ...       |    |         |
| Process  |     | ...      |       | Local  |     +-----------+    | Process |
|  Pool    |     +----------+       | Worker |                      |  #1..n  |
| Executor |                        | Thread |                      |         |
|          |     +----------- +     |        |     +-----------+    |         |
|          | <=> | Work Items | <=> |        | <=  | Result Q  | <= |         |
|          |     +------------+     |        |     +-----------+    |         |
|          |     | 6: call()  |     |        |     | ...       |    |         |
|          |     |    future  |     |        |     | 4, result |    |         |
|          |     | ...        |     |        |     | 3, except |    |         |
+----------+     +------------+     +--------+     +-----------+    +---------+

Executor.submit() called:
- creates a uniquely numbered _WorkItem and adds it to the "Work Items" dict
- adds the id of the _WorkItem to the "Work Ids" queue

Local worker thread:
- reads work ids from the "Work Ids" queue and looks up the corresponding
  WorkItem from the "Work Items" dict: if the work item has been cancelled then
  it is simply removed from the dict, otherwise it is repackaged as a
  _CallItem and put in the "Call Q". New _CallItems are put in the "Call Q"
  until "Call Q" is full. NOTE: the size of the "Call Q" is kept small because
  calls placed in the "Call Q" can no longer be cancelled with Future.cancel().
- reads _ResultItems from "Result Q", updates the future stored in the
  "Work Items" dict and deletes the dict entry

Process #1..n:
- reads _CallItems from "Call Q", executes the calls, and puts the resulting
  _ResultItems in "Result Q"
"""

__author__ = 'Brian Quinlan (brian@sweetapp.com)'

import os
from concurrent.futures import _base
import queue
import multiprocessing as mp
# This import is required to load the multiprocessing.connection submodule
# so that it can be accessed later as `mp.connection`
import multiprocessing.connection
from multiprocessing.queues import Queue
import threading
import weakref
from functools import partial
import itertools
import sys
from traceback import format_exception


_threads_wakeups = weakref.WeakKeyDictionary()
_global_shutdown = False


class _ThreadWakeup:
    def __init__(self):
        self._closed = False
        self._lock = threading.Lock()
        self._reader, self._writer = mp.Pipe(duplex=False)

    def close(self):
        # Please note that we do not take the self._lock when
        # calling clear() (to avoid deadlocking) so this method can
        # only be called safely from the same thread as all calls to
        # clear() even if you hold the lock. Otherwise we
        # might try to read from the closed pipe.
        with self._lock:
            if not self._closed:
                self._closed = True
                self._writer.close()
                self._reader.close()

    def wakeup(self):
        with self._lock:
            if not self._closed:
                self._writer.send_bytes(b"")

    def clear(self):
        if self._closed:
            raise RuntimeError('operation on closed _ThreadWakeup')
        while self._reader.poll():
            self._reader.recv_bytes()


def _python_exit():
    global _global_shutdown
    _global_shutdown = True
    items = list(_threads_wakeups.items())
    for _, thread_wakeup in items:
        # call not protected by ProcessPoolExecutor._shutdown_lock
        thread_wakeup.wakeup()
    for t, _ in items:
        t.join()

# Register for `_python_exit()` to be called just before joining all
# non-daemon threads. This is used instead of `atexit.register()` for
# compatibility with subinterpreters, which no longer support daemon threads.
# See bpo-39812 for context.
threading._register_atexit(_python_exit)

# Controls how many more calls than processes will be queued in the call queue.
# A smaller number will mean that processes spend more time idle waiting for
# work while a larger number will make Future.cancel() succeed less frequently
# (Futures in the call queue cannot be cancelled).
EXTRA_QUEUED_CALLS = 1


# On Windows, WaitForMultipleObjects is used to wait for processes to finish.
# It can wait on, at most, 63 objects. There is an overhead of two objects:
# - the result queue reader
# - the thread wakeup reader
_MAX_WINDOWS_WORKERS = 63 - 2

# Hack to embed stringification of remote traceback in local traceback

class _RemoteTraceback(Exception):
    def __init__(self, tb):
        self.tb = tb
    def __str__(self):
        return self.tb

class _ExceptionWithTraceback:
    def __init__(self, exc, tb):
        tb = ''.join(format_exception(type(exc), exc, tb))
        self.exc = exc
        # Traceback object needs to be garbage-collected as its frames
        # contain references to all the objects in the exception scope
        self.exc.__traceback__ = None
        self.tb = '\n"""\n%s"""' % tb
    def __reduce__(self):
        return _rebuild_exc, (self.exc, self.tb)

def _rebuild_exc(exc, tb):
    exc.__cause__ = _RemoteTraceback(tb)
    return exc

class _WorkItem(object):
    def __init__(self, future, fn, args, kwargs):
        self.future = future
        self.fn = fn
        self.args = args
        self.kwargs = kwargs

class _ResultItem(object):
    def __init__(self, work_id, exception=None, result=None, exit_pid=None):
        self.work_id = work_id
        self.exception = exception
        self.result = result
        self.exit_pid = exit_pid

class _CallItem(object):
    def __init__(self, work_id, fn, args, kwargs):
        self.work_id = work_id
        self.fn = fn
        self.args = args
        self.kwargs = kwargs


class _SafeQueue(Queue):
    """Safe Queue set exception to the future object linked to a job"""
    def __init__(self, max_size=0, *, ctx, pending_work_items, thread_wakeup):
        self.pending_work_items = pending_work_items
        self.thread_wakeup = thread_wakeup
        super().__init__(max_size, ctx=ctx)

    def _on_queue_feeder_error(self, e, obj):
        if isinstance(obj, _CallItem):
            tb = format_exception(type(e), e, e.__traceback__)
            e.__cause__ = _RemoteTraceback('\n"""\n{}"""'.format(''.join(tb)))
            work_item = self.pending_work_items.pop(obj.work_id, None)
            self.thread_wakeup.wakeup()
            # work_item can be None if another process terminated. In this
            # case, the executor_manager_thread fails all work_items
            # with BrokenProcessPool
            if work_item is not None:
                work_item.future.set_exception(e)
        else:
            super()._on_queue_feeder_error(e, obj)


def _process_chunk(fn, chunk):
    """ Processes a chunk of an iterable passed to map.

    Runs the function passed to map() on a chunk of the
    iterable passed to map.

    This function is run in a separate process.

    """
    return [fn(*args) for args in chunk]


def _sendback_result(result_queue, work_id, result=None, exception=None,
                     exit_pid=None):
    """Safely send back the given result or exception"""
    try:
        result_queue.put(_ResultItem(work_id, result=result,
                                     exception=exception, exit_pid=exit_pid))
    except BaseException as e:
        exc = _ExceptionWithTraceback(e, e.__traceback__)
        result_queue.put(_ResultItem(work_id, exception=exc,
                                     exit_pid=exit_pid))


def _process_worker(call_queue, result_queue, initializer, initargs, max_tasks=None):
    """Evaluates calls from call_queue and places the results in result_queue.

    This worker is run in a separate process.

    Args:
        call_queue: A ctx.Queue of _CallItems that will be read and
            evaluated by the worker.
        result_queue: A ctx.Queue of _ResultItems that will written
            to by the worker.
        initializer: A callable initializer, or None
        initargs: A tuple of args for the initializer
    """
    if initializer is not None:
        try:
            initializer(*initargs)
        except BaseException:
            _base.LOGGER.critical('Exception in initializer:', exc_info=True)
            # The parent will notice that the process stopped and
            # mark the pool broken
            return
    num_tasks = 0
    exit_pid = None
    while True:
        call_item = call_queue.get(block=True)
        if call_item is None:
            # Wake up queue management thread
            result_queue.put(os.getpid())
            return

        if max_tasks is not None:
            num_tasks += 1
            if num_tasks >= max_tasks:
                exit_pid = os.getpid()

        try:
            r = call_item.fn(*call_item.args, **call_item.kwargs)
        except BaseException as e:
            exc = _ExceptionWithTraceback(e, e.__traceback__)
            _sendback_result(result_queue, call_item.work_id, exception=exc,
                             exit_pid=exit_pid)
        else:
            _sendback_result(result_queue, call_item.work_id, result=r,
                             exit_pid=exit_pid)
            del r

        # Liberate the resource as soon as possible, to avoid holding onto
        # open files or shared memory that is not needed anymore
        del call_item

        if exit_pid is not None:
            return


class _ExecutorManagerThread(threading.Thread):
    """Manages the communication between this process and the worker processes.

    The manager is run in a local thread.

    Args:
        executor: A reference to the ProcessPoolExecutor that owns
            this thread. A weakref will be own by the manager as well as
            references to internal objects used to introspect the state of
            the executor.
    """

    def __init__(self, executor):
        # Store references to necessary internals of the executor.

        # A _ThreadWakeup to allow waking up the queue_manager_thread from the
        # main Thread and avoid deadlocks caused by permanently locked queues.
        self.thread_wakeup = executor._executor_manager_thread_wakeup
        self.shutdown_lock = executor._shutdown_lock

        # A weakref.ref to the ProcessPoolExecutor that owns this thread. Used
        # to determine if the ProcessPoolExecutor has been garbage collected
        # and that the manager can exit.
        # When the executor gets garbage collected, the weakref callback
        # will wake up the queue management thread so that it can terminate
        # if there is no pending work item.
        def weakref_cb(_,
                       thread_wakeup=self.thread_wakeup,
                       mp_util_debug=mp.util.debug):
            mp_util_debug('Executor collected: triggering callback for'
                          ' QueueManager wakeup')
            thread_wakeup.wakeup()

        self.executor_reference = weakref.ref(executor, weakref_cb)

        # A list of the ctx.Process instances used as workers.
        self.processes = executor._processes

        # A ctx.Queue that will be filled with _CallItems derived from
        # _WorkItems for processing by the process workers.
        self.call_queue = executor._call_queue

        # A ctx.SimpleQueue of _ResultItems generated by the process workers.
        self.result_queue = executor._result_queue

        # A queue.Queue of work ids e.g. Queue([5, 6, ...]).
        self.work_ids_queue = executor._work_ids

        # Maximum number of tasks a worker process can execute before
        # exiting safely
        self.max_tasks_per_child = executor._max_tasks_per_child

        # A dict mapping work ids to _WorkItems e.g.
        #     {5: <_WorkItem...>, 6: <_WorkItem...>, ...}
        self.pending_work_items = executor._pending_work_items

        super().__init__()

    def run(self):
        # Main loop for the executor manager thread.

        while True:
            # gh-109047: During Python finalization, self.call_queue.put()
            # creation of a thread can fail with RuntimeError.
            try:
                self.add_call_item_to_queue()
            except BaseException as exc:
                cause = format_exception(exc)
                self.terminate_broken(cause)
                return

            result_item, is_broken, cause = self.wait_result_broken_or_wakeup()

            if is_broken:
                self.terminate_broken(cause)
                return
            if result_item is not None:
                self.process_result_item(result_item)

                process_exited = result_item.exit_pid is not None
                if process_exited:
                    p = self.processes.pop(result_item.exit_pid)
                    p.join()

                # Delete reference to result_item to avoid keeping references
                # while waiting on new results.
                del result_item

                if executor := self.executor_reference():
                    if process_exited:
                        with self.shutdown_lock:
                            executor._adjust_process_count()
                    else:
                        executor._idle_worker_semaphore.release()
                    del executor

            if self.is_shutting_down():
                self.flag_executor_shutting_down()

                # When only canceled futures remain in pending_work_items, our
                # next call to wait_result_broken_or_wakeup would hang forever.
                # This makes sure we have some running futures or none at all.
                self.add_call_item_to_queue()

                # Since no new work items can be added, it is safe to shutdown
                # this thread if there are no pending work items.
                if not self.pending_work_items:
                    self.join_executor_internals()
                    return

    def add_call_item_to_queue(self):
        # Fills call_queue with _WorkItems from pending_work_items.
        # This function never blocks.
        while True:
            if self.call_queue.full():
                return
            try:
                work_id = self.work_ids_queue.get(block=False)
            except queue.Empty:
                return
            else:
                work_item = self.pending_work_items[work_id]

                if work_item.future.set_running_or_notify_cancel():
                    self.call_queue.put(_CallItem(work_id,
                                                  work_item.fn,
                                                  work_item.args,
                                                  work_item.kwargs),
                                        block=True)
                else:
                    del self.pending_work_items[work_id]
                    continue

    def wait_result_broken_or_wakeup(self):
        # Wait for a result to be ready in the result_queue while checking
        # that all worker processes are still running, or for a wake up
        # signal send. The wake up signals come either from new tasks being
        # submitted, from the executor being shutdown/gc-ed, or from the
        # shutdown of the python interpreter.
        result_reader = self.result_queue._reader
        assert not self.thread_wakeup._closed
        wakeup_reader = self.thread_wakeup._reader
        readers = [result_reader, wakeup_reader]
        worker_sentinels = [p.sentinel for p in list(self.processes.values())]
        ready = mp.connection.wait(readers + worker_sentinels)

        cause = None
        is_broken = True
        result_item = None
        if result_reader in ready:
            try:
                result_item = result_reader.recv()
                is_broken = False
            except BaseException as exc:
                cause = format_exception(exc)

        elif wakeup_reader in ready:
            is_broken = False

        self.thread_wakeup.clear()

        return result_item, is_broken, cause

    def process_result_item(self, result_item):
        # Process the received a result_item. This can be either the PID of a
        # worker that exited gracefully or a _ResultItem

        # Received a _ResultItem so mark the future as completed.
        work_item = self.pending_work_items.pop(result_item.work_id, None)
        # work_item can be None if another process terminated (see above)
        if work_item is not None:
            if result_item.exception:
                work_item.future.set_exception(result_item.exception)
            else:
                work_item.future.set_result(result_item.result)

    def is_shutting_down(self):
        # Check whether we should start shutting down the executor.
        executor = self.executor_reference()
        # No more work items can be added if:
        #   - The interpreter is shutting down OR
        #   - The executor that owns this worker has been collected OR
        #   - The executor that owns this worker has been shutdown.
        return (_global_shutdown or executor is None
                or executor._shutdown_thread)

    def _terminate_broken(self, cause):
        # Terminate the executor because it is in a broken state. The cause
        # argument can be used to display more information on the error that
        # lead the executor into becoming broken.

        # Mark the process pool broken so that submits fail right now.
        executor = self.executor_reference()
        if executor is not None:
            executor._broken = ('A child process terminated '
                                'abruptly, the process pool is not '
                                'usable anymore')
            executor._shutdown_thread = True
            executor = None

        # All pending tasks are to be marked failed with the following
        # BrokenProcessPool error
        bpe = BrokenProcessPool("A process in the process pool was "
                                "terminated abruptly while the future was "
                                "running or pending.")
        if cause is not None:
            bpe.__cause__ = _RemoteTraceback(
                f"\n'''\n{''.join(cause)}'''")

        # Mark pending tasks as failed.
        for work_id, work_item in self.pending_work_items.items():
            try:
                work_item.future.set_exception(bpe)
            except _base.InvalidStateError:
                # set_exception() fails if the future is cancelled: ignore it.
                # Trying to check if the future is cancelled before calling
                # set_exception() would leave a race condition if the future is
                # cancelled between the check and set_exception().
                pass
            # Delete references to object. See issue16284
            del work_item
        self.pending_work_items.clear()

        # Terminate remaining workers forcibly: the queues or their
        # locks may be in a dirty state and block forever.
        for p in self.processes.values():
            p.terminate()

        self.call_queue._terminate_broken()

        # clean up resources
        self._join_executor_internals(broken=True)

    def terminate_broken(self, cause):
        with self.shutdown_lock:
            self._terminate_broken(cause)

    def flag_executor_shutting_down(self):
        # Flag the executor as shutting down and cancel remaining tasks if
        # requested as early as possible if it is not gc-ed yet.
        executor = self.executor_reference()
        if executor is not None:
            executor._shutdown_thread = True
            # Cancel pending work items if requested.
            if executor._cancel_pending_futures:
                # Cancel all pending futures and update pending_work_items
                # to only have futures that are currently running.
                new_pending_work_items = {}
                for work_id, work_item in self.pending_work_items.items():
                    if not work_item.future.cancel():
                        new_pending_work_items[work_id] = work_item
                self.pending_work_items = new_pending_work_items
                # Drain work_ids_queue since we no longer need to
                # add items to the call queue.
                while True:
                    try:
                        self.work_ids_queue.get_nowait()
                    except queue.Empty:
                        break
                # Make sure we do this only once to not waste time looping
                # on running processes over and over.
                executor._cancel_pending_futures = False

    def shutdown_workers(self):
        n_children_to_stop = self.get_n_children_alive()
        n_sentinels_sent = 0
        # Send the right number of sentinels, to make sure all children are
        # properly terminated.
        while (n_sentinels_sent < n_children_to_stop
                and self.get_n_children_alive() > 0):
            for i in range(n_children_to_stop - n_sentinels_sent):
                try:
                    self.call_queue.put_nowait(None)
                    n_sentinels_sent += 1
                except queue.Full:
                    break

    def join_executor_internals(self):
        with self.shutdown_lock:
            self._join_executor_internals()

    def _join_executor_internals(self, broken=False):
        # If broken, call_queue was closed and so can no longer be used.
        if not broken:
            self.shutdown_workers()

        # Release the queue's resources as soon as possible.
        self.call_queue.close()
        self.call_queue.join_thread()
        self.thread_wakeup.close()

        # If .join() is not called on the created processes then
        # some ctx.Queue methods may deadlock on Mac OS X.
        for p in self.processes.values():
            if broken:
                p.terminate()
            p.join()

    def get_n_children_alive(self):
        # This is an upper bound on the number of children alive.
        return sum(p.is_alive() for p in self.processes.values())


_system_limits_checked = False
_system_limited = None


def _check_system_limits():
    global _system_limits_checked, _system_limited
    if _system_limits_checked:
        if _system_limited:
            raise NotImplementedError(_system_limited)
    _system_limits_checked = True
    try:
        import multiprocessing.synchronize
    except ImportError:
        _system_limited = (
            "This Python build lacks multiprocessing.synchronize, usually due "
            "to named semaphores being unavailable on this platform."
        )
        raise NotImplementedError(_system_limited)
    try:
        nsems_max = os.sysconf("SC_SEM_NSEMS_MAX")
    except (AttributeError, ValueError):
        # sysconf not available or setting not available
        return
    if nsems_max == -1:
        # indetermined limit, assume that limit is determined
        # by available memory only
        return
    if nsems_max >= 256:
        # minimum number of semaphores available
        # according to POSIX
        return
    _system_limited = ("system provides too few semaphores (%d"
                       " available, 256 necessary)" % nsems_max)
    raise NotImplementedError(_system_limited)


def _chain_from_iterable_of_lists(iterable):
    """
    Specialized implementation of itertools.chain.from_iterable.
    Each item in *iterable* should be a list.  This function is
    careful not to keep references to yielded objects.
    """
    for element in iterable:
        element.reverse()
        while element:
            yield element.pop()


class BrokenProcessPool(_base.BrokenExecutor):
    """
    Raised when a process in a ProcessPoolExecutor terminated abruptly
    while a future was in the running state.
    """


class ProcessPoolExecutor(_base.Executor):
    def __init__(self, max_workers=None, mp_context=None,
                 initializer=None, initargs=(), *, max_tasks_per_child=None):
        """Initializes a new ProcessPoolExecutor instance.

        Args:
            max_workers: The maximum number of processes that can be used to
                execute the given calls. If None or not given then as many
                worker processes will be created as the machine has processors.
            mp_context: A multiprocessing context to launch the workers created
                using the multiprocessing.get_context('start method') API. This
                object should provide SimpleQueue, Queue and Process.
            initializer: A callable used to initialize worker processes.
            initargs: A tuple of arguments to pass to the initializer.
            max_tasks_per_child: The maximum number of tasks a worker process
                can complete before it will exit and be replaced with a fresh
                worker process. The default of None means worker process will
                live as long as the executor. Requires a non-'fork' mp_context
                start method. When given, we default to using 'spawn' if no
                mp_context is supplied.
        """
        _check_system_limits()

        if max_workers is None:
            self._max_workers = os.process_cpu_count() or 1
            if sys.platform == 'win32':
                self._max_workers = min(_MAX_WINDOWS_WORKERS,
                                        self._max_workers)
        else:
            if max_workers <= 0:
                raise ValueError("max_workers must be greater than 0")
            elif (sys.platform == 'win32' and
                max_workers > _MAX_WINDOWS_WORKERS):
                raise ValueError(
                    f"max_workers must be <= {_MAX_WINDOWS_WORKERS}")

            self._max_workers = max_workers

        if mp_context is None:
            if max_tasks_per_child is not None:
                mp_context = mp.get_context("spawn")
            else:
                mp_context = mp.get_context()
        self._mp_context = mp_context

        # https://github.com/python/cpython/issues/90622
        self._safe_to_dynamically_spawn_children = (
                self._mp_context.get_start_method(allow_none=False) != "fork")

        if initializer is not None and not callable(initializer):
            raise TypeError("initializer must be a callable")
        self._initializer = initializer
        self._initargs = initargs

        if max_tasks_per_child is not None:
            if not isinstance(max_tasks_per_child, int):
                raise TypeError("max_tasks_per_child must be an integer")
            elif max_tasks_per_child <= 0:
                raise ValueError("max_tasks_per_child must be >= 1")
            if self._mp_context.get_start_method(allow_none=False) == "fork":
                # https://github.com/python/cpython/issues/90622
                raise ValueError("max_tasks_per_child is incompatible with"
                                 " the 'fork' multiprocessing start method;"
                                 " supply a different mp_context.")
        self._max_tasks_per_child = max_tasks_per_child

        # Management thread
        self._executor_manager_thread = None

        # Map of pids to processes
        self._processes = {}

        # Shutdown is a two-step process.
        self._shutdown_thread = False
        self._shutdown_lock = threading.Lock()
        self._idle_worker_semaphore = threading.Semaphore(0)
        self._broken = False
        self._queue_count = 0
        self._pending_work_items = {}
        self._cancel_pending_futures = False

        # _ThreadWakeup is a communication channel used to interrupt the wait
        # of the main loop of executor_manager_thread from another thread (e.g.
        # when calling executor.submit or executor.shutdown). We do not use the
        # _result_queue to send wakeup signals to the executor_manager_thread
        # as it could result in a deadlock if a worker process dies with the
        # _result_queue write lock still acquired.
        #
        # Care must be taken to only call clear and close from the
        # executor_manager_thread, since _ThreadWakeup.clear() is not protected
        # by a lock.
        self._executor_manager_thread_wakeup = _ThreadWakeup()

        # Create communication channels for the executor
        # Make the call queue slightly larger than the number of processes to
        # prevent the worker processes from idling. But don't make it too big
        # because futures in the call queue cannot be cancelled.
        queue_size = self._max_workers + EXTRA_QUEUED_CALLS
        self._call_queue = _SafeQueue(
            max_size=queue_size, ctx=self._mp_context,
            pending_work_items=self._pending_work_items,
            thread_wakeup=self._executor_manager_thread_wakeup)
        # Killed worker processes can produce spurious "broken pipe"
        # tracebacks in the queue's own worker thread. But we detect killed
        # processes anyway, so silence the tracebacks.
        self._call_queue._ignore_epipe = True
        self._result_queue = mp_context.SimpleQueue()
        self._work_ids = queue.Queue()

    def _start_executor_manager_thread(self):
        if self._executor_manager_thread is None:
            # Start the processes so that their sentinels are known.
            if not self._safe_to_dynamically_spawn_children:  # ie, using fork.
                self._launch_processes()
            self._executor_manager_thread = _ExecutorManagerThread(self)
            self._executor_manager_thread.start()
            _threads_wakeups[self._executor_manager_thread] = \
                self._executor_manager_thread_wakeup

    def _adjust_process_count(self):
        # if there's an idle process, we don't need to spawn a new one.
        if self._idle_worker_semaphore.acquire(blocking=False):
            return

        process_count = len(self._processes)
        if process_count < self._max_workers:
            # Assertion disabled as this codepath is also used to replace a
            # worker that unexpectedly dies, even when using the 'fork' start
            # method. That means there is still a potential deadlock bug. If a
            # 'fork' mp_context worker dies, we'll be forking a new one when
            # we know a thread is running (self._executor_manager_thread).
            #assert self._safe_to_dynamically_spawn_children or not self._executor_manager_thread, 'https://github.com/python/cpython/issues/90622'
            self._spawn_process()

    def _launch_processes(self):
        # https://github.com/python/cpython/issues/90622
        assert not self._executor_manager_thread, (
                'Processes cannot be fork()ed after the thread has started, '
                'deadlock in the child processes could result.')
        for _ in range(len(self._processes), self._max_workers):
            self._spawn_process()

    def _spawn_process(self):
        p = self._mp_context.Process(
            target=_process_worker,
            args=(self._call_queue,
                  self._result_queue,
                  self._initializer,
                  self._initargs,
                  self._max_tasks_per_child))
        p.start()
        self._processes[p.pid] = p

    def submit(self, fn, /, *args, **kwargs):
        with self._shutdown_lock:
            if self._broken:
                raise BrokenProcessPool(self._broken)
            if self._shutdown_thread:
                raise RuntimeError('cannot schedule new futures after shutdown')
            if _global_shutdown:
                raise RuntimeError('cannot schedule new futures after '
                                   'interpreter shutdown')

            f = _base.Future()
            w = _WorkItem(f, fn, args, kwargs)

            self._pending_work_items[self._queue_count] = w
            self._work_ids.put(self._queue_count)
            self._queue_count += 1
            # Wake up queue management thread
            self._executor_manager_thread_wakeup.wakeup()

            if self._safe_to_dynamically_spawn_children:
                self._adjust_process_count()
            self._start_executor_manager_thread()
            return f
    submit.__doc__ = _base.Executor.submit.__doc__

    def map(self, fn, *iterables, timeout=None, chunksize=1):
        """Returns an iterator equivalent to map(fn, iter).

        Args:
            fn: A callable that will take as many arguments as there are
                passed iterables.
            timeout: The maximum number of seconds to wait. If None, then there
                is no limit on the wait time.
            chunksize: If greater than one, the iterables will be chopped into
                chunks of size chunksize and submitted to the process pool.
                If set to one, the items in the list will be sent one at a time.

        Returns:
            An iterator equivalent to: map(func, *iterables) but the calls may
            be evaluated out-of-order.

        Raises:
            TimeoutError: If the entire result iterator could not be generated
                before the given timeout.
            Exception: If fn(*args) raises for any values.
        """
        if chunksize < 1:
            raise ValueError("chunksize must be >= 1.")

        results = super().map(partial(_process_chunk, fn),
                              itertools.batched(zip(*iterables), chunksize),
                              timeout=timeout)
        return _chain_from_iterable_of_lists(results)

    def shutdown(self, wait=True, *, cancel_futures=False):
        with self._shutdown_lock:
            self._cancel_pending_futures = cancel_futures
            self._shutdown_thread = True
            if self._executor_manager_thread_wakeup is not None:
                # Wake up queue management thread
                self._executor_manager_thread_wakeup.wakeup()

        if self._executor_manager_thread is not None and wait:
            self._executor_manager_thread.join()
        # To reduce the risk of opening too many files, remove references to
        # objects that use file descriptors.
        self._executor_manager_thread = None
        self._call_queue = None
        if self._result_queue is not None and wait:
            self._result_queue.close()
        self._result_queue = None
        self._processes = None
        self._executor_manager_thread_wakeup = None

    shutdown.__doc__ = _base.Executor.shutdown.__doc__
```
