## Supplementary software v0.2.1 for "Virtual control arms for paediatric myopia trials: external validation of axial-elongation models": thread.py

```
# Copyright 2009 Brian Quinlan. All Rights Reserved.
# Licensed to PSF under a Contributor Agreement.

"""Implements ThreadPoolExecutor."""

__author__ = 'Brian Quinlan (brian@sweetapp.com)'

from concurrent.futures import _base
import itertools
import queue
import threading
import types
import weakref
import os


_threads_queues = weakref.WeakKeyDictionary()
_shutdown = False
# Lock that ensures that new workers are not created while the interpreter is
# shutting down. Must be held while mutating _threads_queues and _shutdown.
_global_shutdown_lock = threading.Lock()

def _python_exit():
    global _shutdown
    with _global_shutdown_lock:
        _shutdown = True
    items = list(_threads_queues.items())
    for t, q in items:
        q.put(None)
    for t, q in items:
        t.join()

# Register for `_python_exit()` to be called just before joining all
# non-daemon threads. This is used instead of `atexit.register()` for
# compatibility with subinterpreters, which no longer support daemon threads.
# See bpo-39812 for context.
threading._register_atexit(_python_exit)

# At fork, reinitialize the `_global_shutdown_lock` lock in the child process
if hasattr(os, 'register_at_fork'):
    os.register_at_fork(before=_global_shutdown_lock.acquire,
                        after_in_child=_global_shutdown_lock._at_fork_reinit,
                        after_in_parent=_global_shutdown_lock.release)
    os.register_at_fork(after_in_child=_threads_queues.clear)


class _WorkItem:
    def __init__(self, future, fn, args, kwargs):
        self.future = future
        self.fn = fn
        self.args = args
        self.kwargs = kwargs

    def run(self):
        if not self.future.set_running_or_notify_cancel():
            return

        try:
            result = self.fn(*self.args, **self.kwargs)
        except BaseException as exc:
            self.future.set_exception(exc)
            # Break a reference cycle with the exception 'exc'
            self = None
        else:
            self.future.set_result(result)

    __class_getitem__ = classmethod(types.GenericAlias)


def _worker(executor_reference, work_queue, initializer, initargs):
    if initializer is not None:
        try:
            initializer(*initargs)
        except BaseException:
            _base.LOGGER.critical('Exception in initializer:', exc_info=True)
            executor = executor_reference()
            if executor is not None:
                executor._initializer_failed()
            return
    try:
        while True:
            try:
                work_item = work_queue.get_nowait()
            except queue.Empty:
                # attempt to increment idle count if queue is empty
                executor = executor_reference()
                if executor is not None:
                    executor._idle_semaphore.release()
                del executor
                work_item = work_queue.get(block=True)

            if work_item is not None:
                work_item.run()
                # Delete references to object. See GH-60488
                del work_item
                continue

            executor = executor_reference()
            # Exit if:
            #   - The interpreter is shutting down OR
            #   - The executor that owns the worker has been collected OR
            #   - The executor that owns the worker has been shutdown.
            if _shutdown or executor is None or executor._shutdown:
                # Flag the executor as shutting down as early as possible if it
                # is not gc-ed yet.
                if executor is not None:
                    executor._shutdown = True
                # Notice other workers
                work_queue.put(None)
                return
            del executor
    except BaseException:
        _base.LOGGER.critical('Exception in worker', exc_info=True)


class BrokenThreadPool(_base.BrokenExecutor):
    """
    Raised when a worker thread in a ThreadPoolExecutor failed initializing.
    """


class ThreadPoolExecutor(_base.Executor):

    # Used to assign unique thread names when thread_name_prefix is not supplied.
    _counter = itertools.count().__next__

    def __init__(self, max_workers=None, thread_name_prefix='',
                 initializer=None, initargs=()):
        """Initializes a new ThreadPoolExecutor instance.

        Args:
            max_workers: The maximum number of threads that can be used to
                execute the given calls.
            thread_name_prefix: An optional name prefix to give our threads.
            initializer: A callable used to initialize worker threads.
            initargs: A tuple of arguments to pass to the initializer.
        """
        if max_workers is None:
            # ThreadPoolExecutor is often used to:
            # * CPU bound task which releases GIL
            # * I/O bound task (which releases GIL, of course)
            #
            # We use process_cpu_count + 4 for both types of tasks.
            # But we limit it to 32 to avoid consuming surprisingly large resource
            # on many core machine.
            max_workers = min(32, (os.process_cpu_count() or 1) + 4)
        if max_workers <= 0:
            raise ValueError("max_workers must be greater than 0")

        if initializer is not None and not callable(initializer):
            raise TypeError("initializer must be a callable")

        self._max_workers = max_workers
        self._work_queue = queue.SimpleQueue()
        self._idle_semaphore = threading.Semaphore(0)
        self._threads = set()
        self._broken = False
        self._shutdown = False
        self._shutdown_lock = threading.Lock()
        self._thread_name_prefix = (thread_name_prefix or
                                    ("ThreadPoolExecutor-%d" % self._counter()))
        self._initializer = initializer
        self._initargs = initargs

    def submit(self, fn, /, *args, **kwargs):
        with self._shutdown_lock, _global_shutdown_lock:
            if self._broken:
                raise BrokenThreadPool(self._broken)

            if self._shutdown:
                raise RuntimeError('cannot schedule new futures after shutdown')
            if _shutdown:
                raise RuntimeError('cannot schedule new futures after '
                                   'interpreter shutdown')

            f = _base.Future()
            w = _WorkItem(f, fn, args, kwargs)

            self._work_queue.put(w)
            self._adjust_thread_count()
            return f
    submit.__doc__ = _base.Executor.submit.__doc__

    def _adjust_thread_count(self):
        # if idle threads are available, don't spin new threads
        if self._idle_semaphore.acquire(timeout=0):
            return

        # When the executor gets lost, the weakref callback will wake up
        # the worker threads.
        def weakref_cb(_, q=self._work_queue):
            q.put(None)

        num_threads = len(self._threads)
        if num_threads < self._max_workers:
            thread_name = '%s_%d' % (self._thread_name_prefix or self,
                                     num_threads)
            t = threading.Thread(name=thread_name, target=_worker,
                                 args=(weakref.ref(self, weakref_cb),
                                       self._work_queue,
                                       self._initializer,
                                       self._initargs))
            t.start()
            self._threads.add(t)
            _threads_queues[t] = self._work_queue

    def _initializer_failed(self):
        with self._shutdown_lock:
            self._broken = ('A thread initializer failed, the thread pool '
                            'is not usable anymore')
            # Drain work queue and mark pending futures failed
            while True:
                try:
                    work_item = self._work_queue.get_nowait()
                except queue.Empty:
                    break
                if work_item is not None:
                    work_item.future.set_exception(BrokenThreadPool(self._broken))

    def shutdown(self, wait=True, *, cancel_futures=False):
        with self._shutdown_lock:
            self._shutdown = True
            if cancel_futures:
                # Drain all work items from the queue, and then cancel their
                # associated futures.
                while True:
                    try:
                        work_item = self._work_queue.get_nowait()
                    except queue.Empty:
                        break
                    if work_item is not None:
                        work_item.future.cancel()

            # Send a wake-up to prevent threads calling
            # _work_queue.get(block=True) from permanently blocking.
            self._work_queue.put(None)
        if wait:
            for t in self._threads:
                t.join()
    shutdown.__doc__ = _base.Executor.shutdown.__doc__
```
