## Supplementary software v0.2.1 for "Virtual control arms for paediatric myopia trials: external validation of axial-elongation models": configparser.py

```
"""Configuration file parser.

A configuration file consists of sections, lead by a "[section]" header,
and followed by "name: value" entries, with continuations and such in
the style of RFC 822.

Intrinsic defaults can be specified by passing them into the
ConfigParser constructor as a dictionary.

class:

ConfigParser -- responsible for parsing a list of
                    configuration files, and managing the parsed database.

    methods:

    __init__(defaults=None, dict_type=_default_dict, allow_no_value=False,
             delimiters=('=', ':'), comment_prefixes=('#', ';'),
             inline_comment_prefixes=None, strict=True,
             empty_lines_in_values=True, default_section='DEFAULT',
             interpolation=<unset>, converters=<unset>,
             allow_unnamed_section=False):
        Create the parser. When `defaults` is given, it is initialized into the
        dictionary or intrinsic defaults. The keys must be strings, the values
        must be appropriate for %()s string interpolation.

        When `dict_type` is given, it will be used to create the dictionary
        objects for the list of sections, for the options within a section, and
        for the default values.

        When `delimiters` is given, it will be used as the set of substrings
        that divide keys from values.

        When `comment_prefixes` is given, it will be used as the set of
        substrings that prefix comments in empty lines. Comments can be
        indented.

        When `inline_comment_prefixes` is given, it will be used as the set of
        substrings that prefix comments in non-empty lines.

        When `strict` is True, the parser won't allow for any section or option
        duplicates while reading from a single source (file, string or
        dictionary). Default is True.

        When `empty_lines_in_values` is False (default: True), each empty line
        marks the end of an option. Otherwise, internal empty lines of
        a multiline option are kept as part of the value.

        When `allow_no_value` is True (default: False), options without
        values are accepted; the value presented for these is None.

        When `default_section` is given, the name of the special section is
        named accordingly. By default it is called ``"DEFAULT"`` but this can
        be customized to point to any other valid section name. Its current
        value can be retrieved using the ``parser_instance.default_section``
        attribute and may be modified at runtime.

        When `interpolation` is given, it should be an Interpolation subclass
        instance. It will be used as the handler for option value
        pre-processing when using getters. RawConfigParser objects don't do
        any sort of interpolation, whereas ConfigParser uses an instance of
        BasicInterpolation. The library also provides a ``zc.buildout``
        inspired ExtendedInterpolation implementation.

        When `converters` is given, it should be a dictionary where each key
        represents the name of a type converter and each value is a callable
        implementing the conversion from string to the desired datatype. Every
        converter gets its corresponding get*() method on the parser object and
        section proxies.

        When `allow_unnamed_section` is True (default: False), options
        without section are accepted: the section for these is
        ``configparser.UNNAMED_SECTION``.

    sections()
        Return all the configuration section names, sans DEFAULT.

    has_section(section)
        Return whether the given section exists.

    has_option(section, option)
        Return whether the given option exists in the given section.

    options(section)
        Return list of configuration options for the named section.

    read(filenames, encoding=None)
        Read and parse the iterable of named configuration files, given by
        name.  A single filename is also allowed.  Non-existing files
        are ignored.  Return list of successfully read files.

    read_file(f, filename=None)
        Read and parse one configuration file, given as a file object.
        The filename defaults to f.name; it is only used in error
        messages (if f has no `name` attribute, the string `<???>` is used).

    read_string(string)
        Read configuration from a given string.

    read_dict(dictionary)
        Read configuration from a dictionary. Keys are section names,
        values are dictionaries with keys and values that should be present
        in the section. If the used dictionary type preserves order, sections
        and their keys will be added in order. Values are automatically
        converted to strings.

    get(section, option, raw=False, vars=None, fallback=_UNSET)
        Return a string value for the named option.  All % interpolations are
        expanded in the return values, based on the defaults passed into the
        constructor and the DEFAULT section.  Additional substitutions may be
        provided using the `vars` argument, which must be a dictionary whose
        contents override any pre-existing defaults. If `option` is a key in
        `vars`, the value from `vars` is used.

    getint(section, options, raw=False, vars=None, fallback=_UNSET)
        Like get(), but convert value to an integer.

    getfloat(section, options, raw=False, vars=None, fallback=_UNSET)
        Like get(), but convert value to a float.

    getboolean(section, options, raw=False, vars=None, fallback=_UNSET)
        Like get(), but convert value to a boolean (currently case
        insensitively defined as 0, false, no, off for False, and 1, true,
        yes, on for True).  Returns False or True.

    items(section=_UNSET, raw=False, vars=None)
        If section is given, return a list of tuples with (name, value) for
        each option in the section. Otherwise, return a list of tuples with
        (section_name, section_proxy) for each section, including DEFAULTSECT.

    remove_section(section)
        Remove the given file section and all its options.

    remove_option(section, option)
        Remove the given option from the given section.

    set(section, option, value)
        Set the given option.

    write(fp, space_around_delimiters=True)
        Write the configuration state in .ini format. If
        `space_around_delimiters` is True (the default), delimiters
        between keys and values are surrounded by spaces.
"""

# Do not import dataclasses; overhead is unacceptable (gh-117703)

from collections.abc import Iterable, MutableMapping
from collections import ChainMap as _ChainMap
import contextlib
import functools
import io
import itertools
import os
import re
import sys
import types

__all__ = ("NoSectionError", "DuplicateOptionError", "DuplicateSectionError",
           "NoOptionError", "InterpolationError", "InterpolationDepthError",
           "InterpolationMissingOptionError", "InterpolationSyntaxError",
           "ParsingError", "MissingSectionHeaderError",
           "MultilineContinuationError",
           "ConfigParser", "RawConfigParser",
           "Interpolation", "BasicInterpolation",  "ExtendedInterpolation",
           "SectionProxy", "ConverterMapping",
           "DEFAULTSECT", "MAX_INTERPOLATION_DEPTH", "UNNAMED_SECTION")

_default_dict = dict
DEFAULTSECT = "DEFAULT"

MAX_INTERPOLATION_DEPTH = 10


# exception classes
class Error(Exception):
    """Base class for ConfigParser exceptions."""

    def __init__(self, msg=''):
        self.message = msg
        Exception.__init__(self, msg)

    def __repr__(self):
        return self.message

    __str__ = __repr__


class NoSectionError(Error):
    """Raised when no section matches a requested option."""

    def __init__(self, section):
        Error.__init__(self, 'No section: %r' % (section,))
        self.section = section
        self.args = (section, )


class DuplicateSectionError(Error):
    """Raised when a section is repeated in an input source.

    Possible repetitions that raise this exception are: multiple creation
    using the API or in strict parsers when a section is found more than once
    in a single input file, string or dictionary.
    """

    def __init__(self, section, source=None, lineno=None):
        msg = [repr(section), " already exists"]
        if source is not None:
            message = ["While reading from ", repr(source)]
            if lineno is not None:
                message.append(" [line {0:2d}]".format(lineno))
            message.append(": section ")
            message.extend(msg)
            msg = message
        else:
            msg.insert(0, "Section ")
        Error.__init__(self, "".join(msg))
        self.section = section
        self.source = source
        self.lineno = lineno
        self.args = (section, source, lineno)


class DuplicateOptionError(Error):
    """Raised by strict parsers when an option is repeated in an input source.

    Current implementation raises this exception only when an option is found
    more than once in a single file, string or dictionary.
    """

    def __init__(self, section, option, source=None, lineno=None):
        msg = [repr(option), " in section ", repr(section),
               " already exists"]
        if source is not None:
            message = ["While reading from ", repr(source)]
            if lineno is not None:
                message.append(" [line {0:2d}]".format(lineno))
            message.append(": option ")
            message.extend(msg)
            msg = message
        else:
            msg.insert(0, "Option ")
        Error.__init__(self, "".join(msg))
        self.section = section
        self.option = option
        self.source = source
        self.lineno = lineno
        self.args = (section, option, source, lineno)


class NoOptionError(Error):
    """A requested option was not found."""

    def __init__(self, option, section):
        Error.__init__(self, "No option %r in section: %r" %
                       (option, section))
        self.option = option
        self.section = section
        self.args = (option, section)


class InterpolationError(Error):
    """Base class for interpolation-related exceptions."""

    def __init__(self, option, section, msg):
        Error.__init__(self, msg)
        self.option = option
        self.section = section
        self.args = (option, section, msg)


class InterpolationMissingOptionError(InterpolationError):
    """A string substitution required a setting which was not available."""

    def __init__(self, option, section, rawval, reference):
        msg = ("Bad value substitution: option {!r} in section {!r} contains "
               "an interpolation key {!r} which is not a valid option name. "
               "Raw value: {!r}".format(option, section, reference, rawval))
        InterpolationError.__init__(self, option, section, msg)
        self.reference = reference
        self.args = (option, section, rawval, reference)


class InterpolationSyntaxError(InterpolationError):
    """Raised when the source text contains invalid syntax.

    Current implementation raises this exception when the source text into
    which substitutions are made does not conform to the required syntax.
    """


class InterpolationDepthError(InterpolationError):
    """Raised when substitutions are nested too deeply."""

    def __init__(self, option, section, rawval):
        msg = ("Recursion limit exceeded in value substitution: option {!r} "
               "in section {!r} contains an interpolation key which "
               "cannot be substituted in {} steps. Raw value: {!r}"
               "".format(option, section, MAX_INTERPOLATION_DEPTH,
                         rawval))
        InterpolationError.__init__(self, option, section, msg)
        self.args = (option, section, rawval)


class ParsingError(Error):
    """Raised when a configuration file does not follow legal syntax."""

    def __init__(self, source, *args):
        super().__init__(f'Source contains parsing errors: {source!r}')
        self.source = source
        self.errors = []
        self.args = (source, )
        if args:
            self.append(*args)

    def append(self, lineno, line):
        self.errors.append((lineno, line))
        self.message += '\n\t[line %2d]: %s' % (lineno, repr(line))

    def combine(self, others):
        for other in others:
            for error in other.errors:
                self.append(*error)
        return self

    @staticmethod
    def _raise_all(exceptions: Iterable['ParsingError']):
        """
        Combine any number of ParsingErrors into one and raise it.
        """
        exceptions = iter(exceptions)
        with contextlib.suppress(StopIteration):
            raise next(exceptions).combine(exceptions)


class MissingSectionHeaderError(ParsingError):
    """Raised when a key-value pair is found before any section header."""

    def __init__(self, filename, lineno, line):
        Error.__init__(
            self,
            'File contains no section headers.\nfile: %r, line: %d\n%r' %
            (filename, lineno, line))
        self.source = filename
        self.lineno = lineno
        self.line = line
        self.args = (filename, lineno, line)


class MultilineContinuationError(ParsingError):
    """Raised when a key without value is followed by continuation line"""
    def __init__(self, filename, lineno, line):
        Error.__init__(
            self,
            "Key without value continued with an indented line.\n"
            "file: %r, line: %d\n%r"
            %(filename, lineno, line))
        self.source = filename
        self.lineno = lineno
        self.line = line
        self.args = (filename, lineno, line)

class _UnnamedSection:

    def __repr__(self):
        return "<UNNAMED_SECTION>"


UNNAMED_SECTION = _UnnamedSection()


# Used in parser getters to indicate the default behaviour when a specific
# option is not found it to raise an exception. Created to enable `None` as
# a valid fallback value.
_UNSET = object()


class Interpolation:
    """Dummy interpolation that passes the value through with no changes."""

    def before_get(self, parser, section, option, value, defaults):
        return value

    def before_set(self, parser, section, option, value):
        return value

    def before_read(self, parser, section, option, value):
        return value

    def before_write(self, parser, section, option, value):
        return value


class BasicInterpolation(Interpolation):
    """Interpolation as implemented in the classic ConfigParser.

    The option values can contain format strings which refer to other values in
    the same section, or values in the special default section.

    For example:

        something: %(dir)s/whatever

    would resolve the "%(dir)s" to the value of dir.  All reference
    expansions are done late, on demand. If a user needs to use a bare % in
    a configuration file, she can escape it by writing %%. Other % usage
    is considered a user error and raises `InterpolationSyntaxError`."""

    _KEYCRE = re.compile(r"%\(([^)]+)\)s")

    def before_get(self, parser, section, option, value, defaults):
        L = []
        self._interpolate_some(parser, option, L, value, section, defaults, 1)
        return ''.join(L)

    def before_set(self, parser, section, option, value):
        tmp_value = value.replace('%%', '') # escaped percent signs
        tmp_value = self._KEYCRE.sub('', tmp_value) # valid syntax
        if '%' in tmp_value:
            raise ValueError("invalid interpolation syntax in %r at "
                             "position %d" % (value, tmp_value.find('%')))
        return value

    def _interpolate_some(self, parser, option, accum, rest, section, map,
                          depth):
        rawval = parser.get(section, option, raw=True, fallback=rest)
        if depth > MAX_INTERPOLATION_DEPTH:
            raise InterpolationDepthError(option, section, rawval)
        while rest:
            p = rest.find("%")
            if p < 0:
                accum.append(rest)
                return
            if p > 0:
                accum.append(rest[:p])
                rest = rest[p:]
            # p is no longer used
            c = rest[1:2]
            if c == "%":
                accum.append("%")
                rest = rest[2:]
            elif c == "(":
                m = self._KEYCRE.match(rest)
                if m is None:
                    raise InterpolationSyntaxError(option, section,
                        "bad interpolation variable reference %r" % rest)
                var = parser.optionxform(m.group(1))
                rest = rest[m.end():]
                try:
                    v = map[var]
                except KeyError:
                    raise InterpolationMissingOptionError(
                        option, section, rawval, var) from None
                if "%" in v:
                    self._interpolate_some(parser, option, accum, v,
                                           section, map, depth + 1)
                else:
                    accum.append(v)
            else:
                raise InterpolationSyntaxError(
                    option, section,
                    "'%%' must be followed by '%%' or '(', "
                    "found: %r" % (rest,))


class ExtendedInterpolation(Interpolation):
    """Advanced variant of interpolation, supports the syntax used by
    `zc.buildout`. Enables interpolation between sections."""

    _KEYCRE = re.compile(r"\$\{([^}]+)\}")

    def before_get(self, parser, section, option, value, defaults):
        L = []
        self._interpolate_some(parser, option, L, value, section, defaults, 1)
        return ''.join(L)

    def before_set(self, parser, section, option, value):
        tmp_value = value.replace('$$', '') # escaped dollar signs
        tmp_value = self._KEYCRE.sub('', tmp_value) # valid syntax
        if '$' in tmp_value:
            raise ValueError("invalid interpolation syntax in %r at "
                             "position %d" % (value, tmp_value.find('$')))
        return value

    def _interpolate_some(self, parser, option, accum, rest, section, map,
                          depth):
        rawval = parser.get(section, option, raw=True, fallback=rest)
        if depth > MAX_INTERPOLATION_DEPTH:
            raise InterpolationDepthError(option, section, rawval)
        while rest:
            p = rest.find("$")
            if p < 0:
                accum.append(rest)
                return
            if p > 0:
                accum.append(rest[:p])
                rest = rest[p:]
            # p is no longer used
            c = rest[1:2]
            if c == "$":
                accum.append("$")
                rest = rest[2:]
            elif c == "{":
                m = self._KEYCRE.match(rest)
                if m is None:
                    raise InterpolationSyntaxError(option, section,
                        "bad interpolation variable reference %r" % rest)
                path = m.group(1).split(':')
                rest = rest[m.end():]
                sect = section
                opt = option
                try:
                    if len(path) == 1:
                        opt = parser.optionxform(path[0])
                        v = map[opt]
                    elif len(path) == 2:
                        sect = path[0]
                        opt = parser.optionxform(path[1])
                        v = parser.get(sect, opt, raw=True)
                    else:
                        raise InterpolationSyntaxError(
                            option, section,
                            "More than one ':' found: %r" % (rest,))
                except (KeyError, NoSectionError, NoOptionError):
                    raise InterpolationMissingOptionError(
                        option, section, rawval, ":".join(path)) from None
                if "$" in v:
                    self._interpolate_some(parser, opt, accum, v, sect,
                                           dict(parser.items(sect, raw=True)),
                                           depth + 1)
                else:
                    accum.append(v)
            else:
                raise InterpolationSyntaxError(
                    option, section,
                    "'$' must be followed by '$' or '{', "
                    "found: %r" % (rest,))


class _ReadState:
    elements_added : set[str]
    cursect : dict[str, str] | None = None
    sectname : str | None = None
    optname : str | None = None
    lineno : int = 0
    indent_level : int = 0
    errors : list[ParsingError]

    def __init__(self):
        self.elements_added = set()
        self.errors = list()


class _Line(str):

    def __new__(cls, val, *args, **kwargs):
        return super().__new__(cls, val)

    def __init__(self, val, prefixes):
        self.prefixes = prefixes

    @functools.cached_property
    def clean(self):
        return self._strip_full() and self._strip_inline()

    @property
    def has_comments(self):
        return self.strip() != self.clean

    def _strip_inline(self):
        """
        Search for the earliest prefix at the beginning of the line or following a space.
        """
        matcher = re.compile(
            '|'.join(fr'(^|\s)({re.escape(prefix)})' for prefix in self.prefixes.inline)
            # match nothing if no prefixes
            or '(?!)'
        )
        match = matcher.search(self)
        return self[:match.start() if match else None].strip()

    def _strip_full(self):
        return '' if any(map(self.strip().startswith, self.prefixes.full)) else True


class RawConfigParser(MutableMapping):
    """ConfigParser that does not do interpolation."""

    # Regular expressions for parsing section headers and options
    _SECT_TMPL = r"""
        \[                                 # [
        (?P<header>.+)                     # very permissive!
        \]                                 # ]
        """
    _OPT_TMPL = r"""
        (?P<option>.*?)                    # very permissive!
        \s*(?P<vi>{delim})\s*              # any number of space/tab,
                                           # followed by any of the
                                           # allowed delimiters,
                                           # followed by any space/tab
        (?P<value>.*)$                     # everything up to eol
        """
    _OPT_NV_TMPL = r"""
        (?P<option>.*?)                    # very permissive!
        \s*(?:                             # any number of space/tab,
        (?P<vi>{delim})\s*                 # optionally followed by
                                           # any of the allowed
                                           # delimiters, followed by any
                                           # space/tab
        (?P<value>.*))?$                   # everything up to eol
        """
    # Interpolation algorithm to be used if the user does not specify another
    _DEFAULT_INTERPOLATION = Interpolation()
    # Compiled regular expression for matching sections
    SECTCRE = re.compile(_SECT_TMPL, re.VERBOSE)
    # Compiled regular expression for matching options with typical separators
    OPTCRE = re.compile(_OPT_TMPL.format(delim="=|:"), re.VERBOSE)
    # Compiled regular expression for matching options with optional values
    # delimited using typical separators
    OPTCRE_NV = re.compile(_OPT_NV_TMPL.format(delim="=|:"), re.VERBOSE)
    # Compiled regular expression for matching leading whitespace in a line
    NONSPACECRE = re.compile(r"\S")
    # Possible boolean values in the configuration.
    BOOLEAN_STATES = {'1': True, 'yes': True, 'true': True, 'on': True,
                      '0': False, 'no': False, 'false': False, 'off': False}

    def __init__(self, defaults=None, dict_type=_default_dict,
                 allow_no_value=False, *, delimiters=('=', ':'),
                 comment_prefixes=('#', ';'), inline_comment_prefixes=None,
                 strict=True, empty_lines_in_values=True,
                 default_section=DEFAULTSECT,
                 interpolation=_UNSET, converters=_UNSET,
                 allow_unnamed_section=False,):

        self._dict = dict_type
        self._sections = self._dict()
        self._defaults = self._dict()
        self._converters = ConverterMapping(self)
        self._proxies = self._dict()
        self._proxies[default_section] = SectionProxy(self, default_section)
        self._delimiters = tuple(delimiters)
        if delimiters == ('=', ':'):
            self._optcre = self.OPTCRE_NV if allow_no_value else self.OPTCRE
        else:
            d = "|".join(re.escape(d) for d in delimiters)
            if allow_no_value:
                self._optcre = re.compile(self._OPT_NV_TMPL.format(delim=d),
                                          re.VERBOSE)
            else:
                self._optcre = re.compile(self._OPT_TMPL.format(delim=d),
                                          re.VERBOSE)
        self._prefixes = types.SimpleNamespace(
            full=tuple(comment_prefixes or ()),
            inline=tuple(inline_comment_prefixes or ()),
        )
        self._strict = strict
        self._allow_no_value = allow_no_value
        self._empty_lines_in_values = empty_lines_in_values
        self.default_section=default_section
        self._interpolation = interpolation
        if self._interpolation is _UNSET:
            self._interpolation = self._DEFAULT_INTERPOLATION
        if self._interpolation is None:
            self._interpolation = Interpolation()
        if not isinstance(self._interpolation, Interpolation):
            raise TypeError(
                f"interpolation= must be None or an instance of Interpolation;"
                f" got an object of type {type(self._interpolation)}"
            )
        if converters is not _UNSET:
            self._converters.update(converters)
        if defaults:
            self._read_defaults(defaults)
        self._allow_unnamed_section = allow_unnamed_section

    def defaults(self):
        return self._defaults

    def sections(self):
        """Return a list of section names, excluding [DEFAULT]"""
        # self._sections will never have [DEFAULT] in it
        return list(self._sections.keys())

    def add_section(self, section):
        """Create a new section in the configuration.

        Raise DuplicateSectionError if a section by the specified name
        already exists. Raise ValueError if name is DEFAULT.
        """
        if section == self.default_section:
            raise ValueError('Invalid section name: %r' % section)

        if section in self._sections:
            raise DuplicateSectionError(section)
        self._sections[section] = self._dict()
        self._proxies[section] = SectionProxy(self, section)

    def has_section(self, section):
        """Indicate whether the named section is present in the configuration.

        The DEFAULT section is not acknowledged.
        """
        return section in self._sections

    def options(self, section):
        """Return a list of option names for the given section name."""
        try:
            opts = self._sections[section].copy()
        except KeyError:
            raise NoSectionError(section) from None
        opts.update(self._defaults)
        return list(opts.keys())

    def read(self, filenames, encoding=None):
        """Read and parse a filename or an iterable of filenames.

        Files that cannot be opened are silently ignored; this is
        designed so that you can specify an iterable of potential
        configuration file locations (e.g. current directory, user's
        home directory, systemwide directory), and all existing
        configuration files in the iterable will be read.  A single
        filename may also be given.

        Return list of successfully read files.
        """
        if isinstance(filenames, (str, bytes, os.PathLike)):
            filenames = [filenames]
        encoding = io.text_encoding(encoding)
        read_ok = []
        for filename in filenames:
            try:
                with open(filename, encoding=encoding) as fp:
                    self._read(fp, filename)
            except OSError:
                continue
            if isinstance(filename, os.PathLike):
                filename = os.fspath(filename)
            read_ok.append(filename)
        return read_ok

    def read_file(self, f, source=None):
        """Like read() but the argument must be a file-like object.

        The `f` argument must be iterable, returning one line at a time.
        Optional second argument is the `source` specifying the name of the
        file being read. If not given, it is taken from f.name. If `f` has no
        `name` attribute, `<???>` is used.
        """
        if source is None:
            try:
                source = f.name
            except AttributeError:
                source = '<???>'
        self._read(f, source)

    def read_string(self, string, source='<string>'):
        """Read configuration from a given string."""
        sfile = io.StringIO(string)
        self.read_file(sfile, source)

    def read_dict(self, dictionary, source='<dict>'):
        """Read configuration from a dictionary.

        Keys are section names, values are dictionaries with keys and values
        that should be present in the section. If the used dictionary type
        preserves order, sections and their keys will be added in order.

        All types held in the dictionary are converted to strings during
        reading, including section names, option names and keys.

        Optional second argument is the `source` specifying the name of the
        dictionary being read.
        """
        elements_added = set()
        for section, keys in dictionary.items():
            section = str(section)
            try:
                self.add_section(section)
            except (DuplicateSectionError, ValueError):
                if self._strict and section in elements_added:
                    raise
            elements_added.add(section)
            for key, value in keys.items():
                key = self.optionxform(str(key))
                if value is not None:
                    value = str(value)
                if self._strict and (section, key) in elements_added:
                    raise DuplicateOptionError(section, key, source)
                elements_added.add((section, key))
                self.set(section, key, value)

    def get(self, section, option, *, raw=False, vars=None, fallback=_UNSET):
        """Get an option value for a given section.

        If `vars` is provided, it must be a dictionary. The option is looked up
        in `vars` (if provided), `section`, and in `DEFAULTSECT` in that order.
        If the key is not found and `fallback` is provided, it is used as
        a fallback value. `None` can be provided as a `fallback` value.

        If interpolation is enabled and the optional argument `raw` is False,
        all interpolations are expanded in the return values.

        Arguments `raw`, `vars`, and `fallback` are keyword only.

        The section DEFAULT is special.
        """
        try:
            d = self._unify_values(section, vars)
        except NoSectionError:
            if fallback is _UNSET:
                raise
            else:
                return fallback
        option = self.optionxform(option)
        try:
            value = d[option]
        except KeyError:
            if fallback is _UNSET:
                raise NoOptionError(option, section)
            else:
                return fallback

        if raw or value is None:
            return value
        else:
            return self._interpolation.before_get(self, section, option, value,
                                                  d)

    def _get(self, section, conv, option, **kwargs):
        return conv(self.get(section, option, **kwargs))

    def _get_conv(self, section, option, conv, *, raw=False, vars=None,
                  fallback=_UNSET, **kwargs):
        try:
            return self._get(section, conv, option, raw=raw, vars=vars,
                             **kwargs)
        except (NoSectionError, NoOptionError):
            if fallback is _UNSET:
                raise
            return fallback

    # getint, getfloat and getboolean provided directly for backwards compat
    def getint(self, section, option, *, raw=False, vars=None,
               fallback=_UNSET, **kwargs):
        return self._get_conv(section, option, int, raw=raw, vars=vars,
                              fallback=fallback, **kwargs)

    def getfloat(self, section, option, *, raw=False, vars=None,
                 fallback=_UNSET, **kwargs):
        return self._get_conv(section, option, float, raw=raw, vars=vars,
                              fallback=fallback, **kwargs)

    def getboolean(self, section, option, *, raw=False, vars=None,
                   fallback=_UNSET, **kwargs):
        return self._get_conv(section, option, self._convert_to_boolean,
                              raw=raw, vars=vars, fallback=fallback, **kwargs)

    def items(self, section=_UNSET, raw=False, vars=None):
        """Return a list of (name, value) tuples for each option in a section.

        All % interpolations are expanded in the return values, based on the
        defaults passed into the constructor, unless the optional argument
        `raw` is true.  Additional substitutions may be provided using the
        `vars` argument, which must be a dictionary whose contents overrides
        any pre-existing defaults.

        The section DEFAULT is special.
        """
        if section is _UNSET:
            return super().items()
        d = self._defaults.copy()
        try:
            d.update(self._sections[section])
        except KeyError:
            if section != self.default_section:
                raise NoSectionError(section)
        orig_keys = list(d.keys())
        # Update with the entry specific variables
        if vars:
            for key, value in vars.items():
                d[self.optionxform(key)] = value
        value_getter = lambda option: self._interpolation.before_get(self,
            section, option, d[option], d)
        if raw:
            value_getter = lambda option: d[option]
        return [(option, value_getter(option)) for option in orig_keys]

    def popitem(self):
        """Remove a section from the parser and return it as
        a (section_name, section_proxy) tuple. If no section is present, raise
        KeyError.

        The section DEFAULT is never returned because it cannot be removed.
        """
        for key in self.sections():
            value = self[key]
            del self[key]
            return key, value
        raise KeyError

    def optionxform(self, optionstr):
        return optionstr.lower()

    def has_option(self, section, option):
        """Check for the existence of a given option in a given section.
        If the specified `section` is None or an empty string, DEFAULT is
        assumed. If the specified `section` does not exist, returns False."""
        if not section or section == self.default_section:
            option = self.optionxform(option)
            return option in self._defaults
        elif section not in self._sections:
            return False
        else:
            option = self.optionxform(option)
            return (option in self._sections[section]
                    or option in self._defaults)

    def set(self, section, option, value=None):
        """Set an option."""
        if value:
            value = self._interpolation.before_set(self, section, option,
                                                   value)
        if not section or section == self.default_section:
            sectdict = self._defaults
        else:
            try:
                sectdict = self._sections[section]
            except KeyError:
                raise NoSectionError(section) from None
        sectdict[self.optionxform(option)] = value

    def write(self, fp, space_around_delimiters=True):
        """Write an .ini-format representation of the configuration state.

        If `space_around_delimiters` is True (the default), delimiters
        between keys and values are surrounded by spaces.

        Please note that comments in the original configuration file are not
        preserved when writing the configuration back.
        """
        if space_around_delimiters:
            d = " {} ".format(self._delimiters[0])
        else:
            d = self._delimiters[0]
        if self._defaults:
            self._write_section(fp, self.default_section,
                                    self._defaults.items(), d)
        if UNNAMED_SECTION in self._sections:
            self._write_section(fp, UNNAMED_SECTION, self._sections[UNNAMED_SECTION].items(), d, unnamed=True)

        for section in self._sections:
            if section is UNNAMED_SECTION:
                continue
            self._write_section(fp, section,
                                self._sections[section].items(), d)

    def _write_section(self, fp, section_name, section_items, delimiter, unnamed=False):
        """Write a single section to the specified `fp'."""
        if not unnamed:
            fp.write("[{}]\n".format(section_name))
        for key, value in section_items:
            value = self._interpolation.before_write(self, section_name, key,
                                                     value)
            if value is not None or not self._allow_no_value:
                value = delimiter + str(value).replace('\n', '\n\t')
            else:
                value = ""
            fp.write("{}{}\n".format(key, value))
        fp.write("\n")

    def remove_option(self, section, option):
        """Remove an option."""
        if not section or section == self.default_section:
            sectdict = self._defaults
        else:
            try:
                sectdict = self._sections[section]
            except KeyError:
                raise NoSectionError(section) from None
        option = self.optionxform(option)
        existed = option in sectdict
        if existed:
            del sectdict[option]
        return existed

    def remove_section(self, section):
        """Remove a file section."""
        existed = section in self._sections
        if existed:
            del self._sections[section]
            del self._proxies[section]
        return existed

    def __getitem__(self, key):
        if key != self.default_section and not self.has_section(key):
            raise KeyError(key)
        return self._proxies[key]

    def __setitem__(self, key, value):
        # To conform with the mapping protocol, overwrites existing values in
        # the section.
        if key in self and self[key] is value:
            return
        # XXX this is not atomic if read_dict fails at any point. Then again,
        # no update method in configparser is atomic in this implementation.
        if key == self.default_section:
            self._defaults.clear()
        elif key in self._sections:
            self._sections[key].clear()
        self.read_dict({key: value})

    def __delitem__(self, key):
        if key == self.default_section:
            raise ValueError("Cannot remove the default section.")
        if not self.has_section(key):
            raise KeyError(key)
        self.remove_section(key)

    def __contains__(self, key):
        return key == self.default_section or self.has_section(key)

    def __len__(self):
        return len(self._sections) + 1 # the default section

    def __iter__(self):
        # XXX does it break when underlying container state changed?
        return itertools.chain((self.default_section,), self._sections.keys())

    def _read(self, fp, fpname):
        """Parse a sectioned configuration file.

        Each section in a configuration file contains a header, indicated by
        a name in square brackets (`[]`), plus key/value options, indicated by
        `name` and `value` delimited with a specific substring (`=` or `:` by
        default).

        Values can span multiple lines, as long as they are indented deeper
        than the first line of the value. Depending on the parser's mode, blank
        lines may be treated as parts of multiline values or ignored.

        Configuration files may include comments, prefixed by specific
        characters (`#` and `;` by default). Comments may appear on their own
        in an otherwise empty line or may be entered in lines holding values or
        section names. Please note that comments get stripped off when reading configuration files.
        """

        try:
            ParsingError._raise_all(self._read_inner(fp, fpname))
        finally:
            self._join_multiline_values()

    def _read_inner(self, fp, fpname):
        st = _ReadState()

        Line = functools.partial(_Line, prefixes=self._prefixes)
        for st.lineno, line in enumerate(map(Line, fp), start=1):
            if not line.clean:
                if self._empty_lines_in_values:
                    # add empty line to the value, but only if there was no
                    # comment on the line
                    if (not line.has_comments and
                        st.cursect is not None and
                        st.optname and
                        st.cursect[st.optname] is not None):
                        st.cursect[st.optname].append('') # newlines added at join
                else:
                    # empty line marks end of value
                    st.indent_level = sys.maxsize
                continue

            first_nonspace = self.NONSPACECRE.search(line)
            st.cur_indent_level = first_nonspace.start() if first_nonspace else 0

            if self._handle_continuation_line(st, line, fpname):
                continue

            self._handle_rest(st, line, fpname)

        return st.errors

    def _handle_continuation_line(self, st, line, fpname):
        # continuation line?
        is_continue = (st.cursect is not None and st.optname and
            st.cur_indent_level > st.indent_level)
        if is_continue:
            if st.cursect[st.optname] is None:
                raise MultilineContinuationError(fpname, st.lineno, line)
            st.cursect[st.optname].append(line.clean)
        return is_continue

    def _handle_rest(self, st, line, fpname):
        # a section header or option header?
        if self._allow_unnamed_section and st.cursect is None:
            self._handle_header(st, UNNAMED_SECTION, fpname)

        st.indent_level = st.cur_indent_level
        # is it a section header?
        mo = self.SECTCRE.match(line.clean)

        if not mo and st.cursect is None:
            raise MissingSectionHeaderError(fpname, st.lineno, line)

        self._handle_header(st, mo.group('header'), fpname) if mo else self._handle_option(st, line, fpname)

    def _handle_header(self, st, sectname, fpname):
        st.sectname = sectname
        if st.sectname in self._sections:
            if self._strict and st.sectname in st.elements_added:
                raise DuplicateSectionError(st.sectname, fpname,
                                            st.lineno)
            st.cursect = self._sections[st.sectname]
            st.elements_added.add(st.sectname)
        elif st.sectname == self.default_section:
            st.cursect = self._defaults
        else:
            st.cursect = self._dict()
            self._sections[st.sectname] = st.cursect
            self._proxies[st.sectname] = SectionProxy(self, st.sectname)
            st.elements_added.add(st.sectname)
        # So sections can't start with a continuation line
        st.optname = None

    def _handle_option(self, st, line, fpname):
        # an option line?
        st.indent_level = st.cur_indent_level

        mo = self._optcre.match(line.clean)
        if not mo:
            # a non-fatal parsing error occurred. set up the
            # exception but keep going. the exception will be
            # raised at the end of the file and will contain a
            # list of all bogus lines
            st.errors.append(ParsingError(fpname, st.lineno, line))
            return

        st.optname, vi, optval = mo.group('option', 'vi', 'value')
        if not st.optname:
            st.errors.append(ParsingError(fpname, st.lineno, line))
        st.optname = self.optionxform(st.optname.rstrip())
        if (self._strict and
            (st.sectname, st.optname) in st.elements_added):
            raise DuplicateOptionError(st.sectname, st.optname,
                                    fpname, st.lineno)
        st.elements_added.add((st.sectname, st.optname))
        # This check is fine because the OPTCRE cannot
        # match if it would set optval to None
        if optval is not None:
            optval = optval.strip()
            st.cursect[st.optname] = [optval]
        else:
            # valueless option handling
            st.cursect[st.optname] = None

    def _join_multiline_values(self):
        defaults = self.default_section, self._defaults
        all_sections = itertools.chain((defaults,),
                                       self._sections.items())
        for section, options in all_sections:
            for name, val in options.items():
                if isinstance(val, list):
                    val = '\n'.join(val).rstrip()
                options[name] = self._interpolation.before_read(self,
                                                                section,
                                                                name, val)

    def _read_defaults(self, defaults):
        """Read the defaults passed in the initializer.
        Note: values can be non-string."""
        for key, value in defaults.items():
            self._defaults[self.optionxform(key)] = value

    def _unify_values(self, section, vars):
        """Create a sequence of lookups with 'vars' taking priority over
        the 'section' which takes priority over the DEFAULTSECT.

        """
        sectiondict = {}
        try:
            sectiondict = self._sections[section]
        except KeyError:
            if section != self.default_section:
                raise NoSectionError(section) from None
        # Update with the entry specific variables
        vardict = {}
        if vars:
            for key, value in vars.items():
                if value is not None:
                    value = str(value)
                vardict[self.optionxform(key)] = value
        return _ChainMap(vardict, sectiondict, self._defaults)

    def _convert_to_boolean(self, value):
        """Return a boolean value translating from other types if necessary.
        """
        if value.lower() not in self.BOOLEAN_STATES:
            raise ValueError('Not a boolean: %s' % value)
        return self.BOOLEAN_STATES[value.lower()]

    def _validate_value_types(self, *, section="", option="", value=""):
        """Raises a TypeError for non-string values.

        The only legal non-string value if we allow valueless
        options is None, so we need to check if the value is a
        string if:
        - we do not allow valueless options, or
        - we allow valueless options but the value is not None

        For compatibility reasons this method is not used in classic set()
        for RawConfigParsers. It is invoked in every case for mapping protocol
        access and in ConfigParser.set().
        """
        if not isinstance(section, str):
            raise TypeError("section names must be strings")
        if not isinstance(option, str):
            raise TypeError("option keys must be strings")
        if not self._allow_no_value or value:
            if not isinstance(value, str):
                raise TypeError("option values must be strings")

    @property
    def converters(self):
        return self._converters


class ConfigParser(RawConfigParser):
    """ConfigParser implementing interpolation."""

    _DEFAULT_INTERPOLATION = BasicInterpolation()

    def set(self, section, option, value=None):
        """Set an option.  Extends RawConfigParser.set by validating type and
        interpolation syntax on the value."""
        self._validate_value_types(option=option, value=value)
        super().set(section, option, value)

    def add_section(self, section):
        """Create a new section in the configuration.  Extends
        RawConfigParser.add_section by validating if the section name is
        a string."""
        self._validate_value_types(section=section)
        super().add_section(section)

    def _read_defaults(self, defaults):
        """Reads the defaults passed in the initializer, implicitly converting
        values to strings like the rest of the API.

        Does not perform interpolation for backwards compatibility.
        """
        try:
            hold_interpolation = self._interpolation
            self._interpolation = Interpolation()
            self.read_dict({self.default_section: defaults})
        finally:
            self._interpolation = hold_interpolation


class SectionProxy(MutableMapping):
    """A proxy for a single section from a parser."""

    def __init__(self, parser, name):
        """Creates a view on a section of the specified `name` in `parser`."""
        self._parser = parser
        self._name = name
        for conv in parser.converters:
            key = 'get' + conv
            getter = functools.partial(self.get, _impl=getattr(parser, key))
            setattr(self, key, getter)

    def __repr__(self):
        return '<Section: {}>'.format(self._name)

    def __getitem__(self, key):
        if not self._parser.has_option(self._name, key):
            raise KeyError(key)
        return self._parser.get(self._name, key)

    def __setitem__(self, key, value):
        self._parser._validate_value_types(option=key, value=value)
        return self._parser.set(self._name, key, value)

    def __delitem__(self, key):
        if not (self._parser.has_option(self._name, key) and
                self._parser.remove_option(self._name, key)):
            raise KeyError(key)

    def __contains__(self, key):
        return self._parser.has_option(self._name, key)

    def __len__(self):
        return len(self._options())

    def __iter__(self):
        return self._options().__iter__()

    def _options(self):
        if self._name != self._parser.default_section:
            return self._parser.options(self._name)
        else:
            return self._parser.defaults()

    @property
    def parser(self):
        # The parser object of the proxy is read-only.
        return self._parser

    @property
    def name(self):
        # The name of the section on a proxy is read-only.
        return self._name

    def get(self, option, fallback=None, *, raw=False, vars=None,
            _impl=None, **kwargs):
        """Get an option value.

        Unless `fallback` is provided, `None` will be returned if the option
        is not found.

        """
        # If `_impl` is provided, it should be a getter method on the parser
        # object that provides the desired type conversion.
        if not _impl:
            _impl = self._parser.get
        return _impl(self._name, option, raw=raw, vars=vars,
                     fallback=fallback, **kwargs)


class ConverterMapping(MutableMapping):
    """Enables reuse of get*() methods between the parser and section proxies.

    If a parser class implements a getter directly, the value for the given
    key will be ``None``. The presence of the converter name here enables
    section proxies to find and use the implementation on the parser class.
    """

    GETTERCRE = re.compile(r"^get(?P<name>.+)$")

    def __init__(self, parser):
        self._parser = parser
        self._data = {}
        for getter in dir(self._parser):
            m = self.GETTERCRE.match(getter)
            if not m or not callable(getattr(self._parser, getter)):
                continue
            self._data[m.group('name')] = None   # See class docstring.

    def __getitem__(self, key):
        return self._data[key]

    def __setitem__(self, key, value):
        try:
            k = 'get' + key
        except TypeError:
            raise ValueError('Incompatible key: {} (type: {})'
                             ''.format(key, type(key)))
        if k == 'get':
            raise ValueError('Incompatible key: cannot use "" as a name')
        self._data[key] = value
        func = functools.partial(self._parser._get_conv, conv=value)
        func.converter = value
        setattr(self._parser, k, func)
        for proxy in self._parser.values():
            getter = functools.partial(proxy.get, _impl=func)
            setattr(proxy, k, getter)

    def __delitem__(self, key):
        try:
            k = 'get' + (key or None)
        except TypeError:
            raise KeyError(key)
        del self._data[key]
        for inst in itertools.chain((self._parser,), self._parser.values()):
            try:
                delattr(inst, k)
            except AttributeError:
                # don't raise since the entry was present in _data, silently
                # clean up
                continue

    def __iter__(self):
        return iter(self._data)

    def __len__(self):
        return len(self._data)
```
