## Supplementary software v0.2.1 for "Virtual control arms for paediatric myopia trials: external validation of axial-elongation models": contextlib.py

```
"""Utilities for with-statement contexts.  See PEP 343."""
import abc
import os
import sys
import _collections_abc
from collections import deque
from functools import wraps
from types import MethodType, GenericAlias

__all__ = ["asynccontextmanager", "contextmanager", "closing", "nullcontext",
           "AbstractContextManager", "AbstractAsyncContextManager",
           "AsyncExitStack", "ContextDecorator", "ExitStack",
           "redirect_stdout", "redirect_stderr", "suppress", "aclosing",
           "chdir"]


class AbstractContextManager(abc.ABC):

    """An abstract base class for context managers."""

    __class_getitem__ = classmethod(GenericAlias)

    __slots__ = ()

    def __enter__(self):
        """Return `self` upon entering the runtime context."""
        return self

    @abc.abstractmethod
    def __exit__(self, exc_type, exc_value, traceback):
        """Raise any exception triggered within the runtime context."""
        return None

    @classmethod
    def __subclasshook__(cls, C):
        if cls is AbstractContextManager:
            return _collections_abc._check_methods(C, "__enter__", "__exit__")
        return NotImplemented


class AbstractAsyncContextManager(abc.ABC):

    """An abstract base class for asynchronous context managers."""

    __class_getitem__ = classmethod(GenericAlias)

    __slots__ = ()

    async def __aenter__(self):
        """Return `self` upon entering the runtime context."""
        return self

    @abc.abstractmethod
    async def __aexit__(self, exc_type, exc_value, traceback):
        """Raise any exception triggered within the runtime context."""
        return None

    @classmethod
    def __subclasshook__(cls, C):
        if cls is AbstractAsyncContextManager:
            return _collections_abc._check_methods(C, "__aenter__",
                                                   "__aexit__")
        return NotImplemented


class ContextDecorator(object):
    "A base class or mixin that enables context managers to work as decorators."

    def _recreate_cm(self):
        """Return a recreated instance of self.

        Allows an otherwise one-shot context manager like
        _GeneratorContextManager to support use as
        a decorator via implicit recreation.

        This is a private interface just for _GeneratorContextManager.
        See issue #11647 for details.
        """
        return self

    def __call__(self, func):
        @wraps(func)
        def inner(*args, **kwds):
            with self._recreate_cm():
                return func(*args, **kwds)
        return inner


class AsyncContextDecorator(object):
    "A base class or mixin that enables async context managers to work as decorators."

    def _recreate_cm(self):
        """Return a recreated instance of self.
        """
        return self

    def __call__(self, func):
        @wraps(func)
        async def inner(*args, **kwds):
            async with self._recreate_cm():
                return await func(*args, **kwds)
        return inner


class _GeneratorContextManagerBase:
    """Shared functionality for @contextmanager and @asynccontextmanager."""

    def __init__(self, func, args, kwds):
        self.gen = func(*args, **kwds)
        self.func, self.args, self.kwds = func, args, kwds
        # Issue 19330: ensure context manager instances have good docstrings
        doc = getattr(func, "__doc__", None)
        if doc is None:
            doc = type(self).__doc__
        self.__doc__ = doc
        # Unfortunately, this still doesn't provide good help output when
        # inspecting the created context manager instances, since pydoc
        # currently bypasses the instance docstring and shows the docstring
        # for the class instead.
        # See http://bugs.python.org/issue19404 for more details.

    def _recreate_cm(self):
        # _GCMB instances are one-shot context managers, so the
        # CM must be recreated each time a decorated function is
        # called
        return self.__class__(self.func, self.args, self.kwds)


class _GeneratorContextManager(
    _GeneratorContextManagerBase,
    AbstractContextManager,
    ContextDecorator,
):
    """Helper for @contextmanager decorator."""

    def __enter__(self):
        # do not keep args and kwds alive unnecessarily
        # they are only needed for recreation, which is not possible anymore
        del self.args, self.kwds, self.func
        try:
            return next(self.gen)
        except StopIteration:
            raise RuntimeError("generator didn't yield") from None

    def __exit__(self, typ, value, traceback):
        if typ is None:
            try:
                next(self.gen)
            except StopIteration:
                return False
            else:
                try:
                    raise RuntimeError("generator didn't stop")
                finally:
                    self.gen.close()
        else:
            if value is None:
                # Need to force instantiation so we can reliably
                # tell if we get the same exception back
                value = typ()
            try:
                self.gen.throw(value)
            except StopIteration as exc:
                # Suppress StopIteration *unless* it's the same exception that
                # was passed to throw().  This prevents a StopIteration
                # raised inside the "with" statement from being suppressed.
                return exc is not value
            except RuntimeError as exc:
                # Don't re-raise the passed in exception. (issue27122)
                if exc is value:
                    exc.__traceback__ = traceback
                    return False
                # Avoid suppressing if a StopIteration exception
                # was passed to throw() and later wrapped into a RuntimeError
                # (see PEP 479 for sync generators; async generators also
                # have this behavior). But do this only if the exception wrapped
                # by the RuntimeError is actually Stop(Async)Iteration (see
                # issue29692).
                if (
                    isinstance(value, StopIteration)
                    and exc.__cause__ is value
                ):
                    value.__traceback__ = traceback
                    return False
                raise
            except BaseException as exc:
                # only re-raise if it's *not* the exception that was
                # passed to throw(), because __exit__() must not raise
                # an exception unless __exit__() itself failed.  But throw()
                # has to raise the exception to signal propagation, so this
                # fixes the impedance mismatch between the throw() protocol
                # and the __exit__() protocol.
                if exc is not value:
                    raise
                exc.__traceback__ = traceback
                return False
            try:
                raise RuntimeError("generator didn't stop after throw()")
            finally:
                self.gen.close()

class _AsyncGeneratorContextManager(
    _GeneratorContextManagerBase,
    AbstractAsyncContextManager,
    AsyncContextDecorator,
):
    """Helper for @asynccontextmanager decorator."""

    async def __aenter__(self):
        # do not keep args and kwds alive unnecessarily
        # they are only needed for recreation, which is not possible anymore
        del self.args, self.kwds, self.func
        try:
            return await anext(self.gen)
        except StopAsyncIteration:
            raise RuntimeError("generator didn't yield") from None

    async def __aexit__(self, typ, value, traceback):
        if typ is None:
            try:
                await anext(self.gen)
            except StopAsyncIteration:
                return False
            else:
                try:
                    raise RuntimeError("generator didn't stop")
                finally:
                    await self.gen.aclose()
        else:
            if value is None:
                # Need to force instantiation so we can reliably
                # tell if we get the same exception back
                value = typ()
            try:
                await self.gen.athrow(value)
            except StopAsyncIteration as exc:
                # Suppress StopIteration *unless* it's the same exception that
                # was passed to throw().  This prevents a StopIteration
                # raised inside the "with" statement from being suppressed.
                return exc is not value
            except RuntimeError as exc:
                # Don't re-raise the passed in exception. (issue27122)
                if exc is value:
                    exc.__traceback__ = traceback
                    return False
                # Avoid suppressing if a Stop(Async)Iteration exception
                # was passed to athrow() and later wrapped into a RuntimeError
                # (see PEP 479 for sync generators; async generators also
                # have this behavior). But do this only if the exception wrapped
                # by the RuntimeError is actually Stop(Async)Iteration (see
                # issue29692).
                if (
                    isinstance(value, (StopIteration, StopAsyncIteration))
                    and exc.__cause__ is value
                ):
                    value.__traceback__ = traceback
                    return False
                raise
            except BaseException as exc:
                # only re-raise if it's *not* the exception that was
                # passed to throw(), because __exit__() must not raise
                # an exception unless __exit__() itself failed.  But throw()
                # has to raise the exception to signal propagation, so this
                # fixes the impedance mismatch between the throw() protocol
                # and the __exit__() protocol.
                if exc is not value:
                    raise
                exc.__traceback__ = traceback
                return False
            try:
                raise RuntimeError("generator didn't stop after athrow()")
            finally:
                await self.gen.aclose()


def contextmanager(func):
    """@contextmanager decorator.

    Typical usage:

        @contextmanager
        def some_generator(<arguments>):
            <setup>
            try:
                yield <value>
            finally:
                <cleanup>

    This makes this:

        with some_generator(<arguments>) as <variable>:
            <body>

    equivalent to this:

        <setup>
        try:
            <variable> = <value>
            <body>
        finally:
            <cleanup>
    """
    @wraps(func)
    def helper(*args, **kwds):
        return _GeneratorContextManager(func, args, kwds)
    return helper


def asynccontextmanager(func):
    """@asynccontextmanager decorator.

    Typical usage:

        @asynccontextmanager
        async def some_async_generator(<arguments>):
            <setup>
            try:
                yield <value>
            finally:
                <cleanup>

    This makes this:

        async with some_async_generator(<arguments>) as <variable>:
            <body>

    equivalent to this:

        <setup>
        try:
            <variable> = <value>
            <body>
        finally:
            <cleanup>
    """
    @wraps(func)
    def helper(*args, **kwds):
        return _AsyncGeneratorContextManager(func, args, kwds)
    return helper


class closing(AbstractContextManager):
    """Context to automatically close something at the end of a block.

    Code like this:

        with closing(<module>.open(<arguments>)) as f:
            <block>

    is equivalent to this:

        f = <module>.open(<arguments>)
        try:
            <block>
        finally:
            f.close()

    """
    def __init__(self, thing):
        self.thing = thing
    def __enter__(self):
        return self.thing
    def __exit__(self, *exc_info):
        self.thing.close()


class aclosing(AbstractAsyncContextManager):
    """Async context manager for safely finalizing an asynchronously cleaned-up
    resource such as an async generator, calling its ``aclose()`` method.

    Code like this:

        async with aclosing(<module>.fetch(<arguments>)) as agen:
            <block>

    is equivalent to this:

        agen = <module>.fetch(<arguments>)
        try:
            <block>
        finally:
            await agen.aclose()

    """
    def __init__(self, thing):
        self.thing = thing
    async def __aenter__(self):
        return self.thing
    async def __aexit__(self, *exc_info):
        await self.thing.aclose()


class _RedirectStream(AbstractContextManager):

    _stream = None

    def __init__(self, new_target):
        self._new_target = new_target
        # We use a list of old targets to make this CM re-entrant
        self._old_targets = []

    def __enter__(self):
        self._old_targets.append(getattr(sys, self._stream))
        setattr(sys, self._stream, self._new_target)
        return self._new_target

    def __exit__(self, exctype, excinst, exctb):
        setattr(sys, self._stream, self._old_targets.pop())


class redirect_stdout(_RedirectStream):
    """Context manager for temporarily redirecting stdout to another file.

        # How to send help() to stderr
        with redirect_stdout(sys.stderr):
            help(dir)

        # How to write help() to a file
        with open('help.txt', 'w') as f:
            with redirect_stdout(f):
                help(pow)
    """

    _stream = "stdout"


class redirect_stderr(_RedirectStream):
    """Context manager for temporarily redirecting stderr to another file."""

    _stream = "stderr"


class suppress(AbstractContextManager):
    """Context manager to suppress specified exceptions

    After the exception is suppressed, execution proceeds with the next
    statement following the with statement.

         with suppress(FileNotFoundError):
             os.remove(somefile)
         # Execution still resumes here if the file was already removed
    """

    def __init__(self, *exceptions):
        self._exceptions = exceptions

    def __enter__(self):
        pass

    def __exit__(self, exctype, excinst, exctb):
        # Unlike isinstance and issubclass, CPython exception handling
        # currently only looks at the concrete type hierarchy (ignoring
        # the instance and subclass checking hooks). While Guido considers
        # that a bug rather than a feature, it's a fairly hard one to fix
        # due to various internal implementation details. suppress provides
        # the simpler issubclass based semantics, rather than trying to
        # exactly reproduce the limitations of the CPython interpreter.
        #
        # See http://bugs.python.org/issue12029 for more details
        if exctype is None:
            return
        if issubclass(exctype, self._exceptions):
            return True
        if issubclass(exctype, BaseExceptionGroup):
            match, rest = excinst.split(self._exceptions)
            if rest is None:
                return True
            raise rest
        return False


class _BaseExitStack:
    """A base class for ExitStack and AsyncExitStack."""

    @staticmethod
    def _create_exit_wrapper(cm, cm_exit):
        return MethodType(cm_exit, cm)

    @staticmethod
    def _create_cb_wrapper(callback, /, *args, **kwds):
        def _exit_wrapper(exc_type, exc, tb):
            callback(*args, **kwds)
        return _exit_wrapper

    def __init__(self):
        self._exit_callbacks = deque()

    def pop_all(self):
        """Preserve the context stack by transferring it to a new instance."""
        new_stack = type(self)()
        new_stack._exit_callbacks = self._exit_callbacks
        self._exit_callbacks = deque()
        return new_stack

    def push(self, exit):
        """Registers a callback with the standard __exit__ method signature.

        Can suppress exceptions the same way __exit__ method can.
        Also accepts any object with an __exit__ method (registering a call
        to the method instead of the object itself).
        """
        # We use an unbound method rather than a bound method to follow
        # the standard lookup behaviour for special methods.
        _cb_type = type(exit)

        try:
            exit_method = _cb_type.__exit__
        except AttributeError:
            # Not a context manager, so assume it's a callable.
            self._push_exit_callback(exit)
        else:
            self._push_cm_exit(exit, exit_method)
        return exit  # Allow use as a decorator.

    def enter_context(self, cm):
        """Enters the supplied context manager.

        If successful, also pushes its __exit__ method as a callback and
        returns the result of the __enter__ method.
        """
        # We look up the special methods on the type to match the with
        # statement.
        cls = type(cm)
        try:
            _enter = cls.__enter__
            _exit = cls.__exit__
        except AttributeError:
            raise TypeError(f"'{cls.__module__}.{cls.__qualname__}' object does "
                            f"not support the context manager protocol") from None
        result = _enter(cm)
        self._push_cm_exit(cm, _exit)
        return result

    def callback(self, callback, /, *args, **kwds):
        """Registers an arbitrary callback and arguments.

        Cannot suppress exceptions.
        """
        _exit_wrapper = self._create_cb_wrapper(callback, *args, **kwds)

        # We changed the signature, so using @wraps is not appropriate, but
        # setting __wrapped__ may still help with introspection.
        _exit_wrapper.__wrapped__ = callback
        self._push_exit_callback(_exit_wrapper)
        return callback  # Allow use as a decorator

    def _push_cm_exit(self, cm, cm_exit):
        """Helper to correctly register callbacks to __exit__ methods."""
        _exit_wrapper = self._create_exit_wrapper(cm, cm_exit)
        self._push_exit_callback(_exit_wrapper, True)

    def _push_exit_callback(self, callback, is_sync=True):
        self._exit_callbacks.append((is_sync, callback))


# Inspired by discussions on http://bugs.python.org/issue13585
class ExitStack(_BaseExitStack, AbstractContextManager):
    """Context manager for dynamic management of a stack of exit callbacks.

    For example:
        with ExitStack() as stack:
            files = [stack.enter_context(open(fname)) for fname in filenames]
            # All opened files will automatically be closed at the end of
            # the with statement, even if attempts to open files later
            # in the list raise an exception.
    """

    def __enter__(self):
        return self

    def __exit__(self, *exc_details):
        exc = exc_details[1]
        received_exc = exc is not None

        # We manipulate the exception state so it behaves as though
        # we were actually nesting multiple with statements
        frame_exc = sys.exception()
        def _fix_exception_context(new_exc, old_exc):
            # Context may not be correct, so find the end of the chain
            while 1:
                exc_context = new_exc.__context__
                if exc_context is None or exc_context is old_exc:
                    # Context is already set correctly (see issue 20317)
                    return
                if exc_context is frame_exc:
                    break
                new_exc = exc_context
            # Change the end of the chain to point to the exception
            # we expect it to reference
            new_exc.__context__ = old_exc

        # Callbacks are invoked in LIFO order to match the behaviour of
        # nested context managers
        suppressed_exc = False
        pending_raise = False
        while self._exit_callbacks:
            is_sync, cb = self._exit_callbacks.pop()
            assert is_sync
            try:
                if exc is None:
                    exc_details = None, None, None
                else:
                    exc_details = type(exc), exc, exc.__traceback__
                if cb(*exc_details):
                    suppressed_exc = True
                    pending_raise = False
                    exc = None
            except BaseException as new_exc:
                # simulate the stack of exceptions by setting the context
                _fix_exception_context(new_exc, exc)
                pending_raise = True
                exc = new_exc

        if pending_raise:
            try:
                # bare "raise exc" replaces our carefully
                # set-up context
                fixed_ctx = exc.__context__
                raise exc
            except BaseException:
                exc.__context__ = fixed_ctx
                raise
        return received_exc and suppressed_exc

    def close(self):
        """Immediately unwind the context stack."""
        self.__exit__(None, None, None)


# Inspired by discussions on https://bugs.python.org/issue29302
class AsyncExitStack(_BaseExitStack, AbstractAsyncContextManager):
    """Async context manager for dynamic management of a stack of exit
    callbacks.

    For example:
        async with AsyncExitStack() as stack:
            connections = [await stack.enter_async_context(get_connection())
                for i in range(5)]
            # All opened connections will automatically be released at the
            # end of the async with statement, even if attempts to open a
            # connection later in the list raise an exception.
    """

    @staticmethod
    def _create_async_exit_wrapper(cm, cm_exit):
        return MethodType(cm_exit, cm)

    @staticmethod
    def _create_async_cb_wrapper(callback, /, *args, **kwds):
        async def _exit_wrapper(exc_type, exc, tb):
            await callback(*args, **kwds)
        return _exit_wrapper

    async def enter_async_context(self, cm):
        """Enters the supplied async context manager.

        If successful, also pushes its __aexit__ method as a callback and
        returns the result of the __aenter__ method.
        """
        cls = type(cm)
        try:
            _enter = cls.__aenter__
            _exit = cls.__aexit__
        except AttributeError:
            raise TypeError(f"'{cls.__module__}.{cls.__qualname__}' object does "
                            f"not support the asynchronous context manager protocol"
                           ) from None
        result = await _enter(cm)
        self._push_async_cm_exit(cm, _exit)
        return result

    def push_async_exit(self, exit):
        """Registers a coroutine function with the standard __aexit__ method
        signature.

        Can suppress exceptions the same way __aexit__ method can.
        Also accepts any object with an __aexit__ method (registering a call
        to the method instead of the object itself).
        """
        _cb_type = type(exit)
        try:
            exit_method = _cb_type.__aexit__
        except AttributeError:
            # Not an async context manager, so assume it's a coroutine function
            self._push_exit_callback(exit, False)
        else:
            self._push_async_cm_exit(exit, exit_method)
        return exit  # Allow use as a decorator

    def push_async_callback(self, callback, /, *args, **kwds):
        """Registers an arbitrary coroutine function and arguments.

        Cannot suppress exceptions.
        """
        _exit_wrapper = self._create_async_cb_wrapper(callback, *args, **kwds)

        # We changed the signature, so using @wraps is not appropriate, but
        # setting __wrapped__ may still help with introspection.
        _exit_wrapper.__wrapped__ = callback
        self._push_exit_callback(_exit_wrapper, False)
        return callback  # Allow use as a decorator

    async def aclose(self):
        """Immediately unwind the context stack."""
        await self.__aexit__(None, None, None)

    def _push_async_cm_exit(self, cm, cm_exit):
        """Helper to correctly register coroutine function to __aexit__
        method."""
        _exit_wrapper = self._create_async_exit_wrapper(cm, cm_exit)
        self._push_exit_callback(_exit_wrapper, False)

    async def __aenter__(self):
        return self

    async def __aexit__(self, *exc_details):
        exc = exc_details[1]
        received_exc = exc is not None

        # We manipulate the exception state so it behaves as though
        # we were actually nesting multiple with statements
        frame_exc = sys.exception()
        def _fix_exception_context(new_exc, old_exc):
            # Context may not be correct, so find the end of the chain
            while 1:
                exc_context = new_exc.__context__
                if exc_context is None or exc_context is old_exc:
                    # Context is already set correctly (see issue 20317)
                    return
                if exc_context is frame_exc:
                    break
                new_exc = exc_context
            # Change the end of the chain to point to the exception
            # we expect it to reference
            new_exc.__context__ = old_exc

        # Callbacks are invoked in LIFO order to match the behaviour of
        # nested context managers
        suppressed_exc = False
        pending_raise = False
        while self._exit_callbacks:
            is_sync, cb = self._exit_callbacks.pop()
            try:
                if exc is None:
                    exc_details = None, None, None
                else:
                    exc_details = type(exc), exc, exc.__traceback__
                if is_sync:
                    cb_suppress = cb(*exc_details)
                else:
                    cb_suppress = await cb(*exc_details)

                if cb_suppress:
                    suppressed_exc = True
                    pending_raise = False
                    exc = None
            except BaseException as new_exc:
                # simulate the stack of exceptions by setting the context
                _fix_exception_context(new_exc, exc)
                pending_raise = True
                exc = new_exc

        if pending_raise:
            try:
                # bare "raise exc" replaces our carefully
                # set-up context
                fixed_ctx = exc.__context__
                raise exc
            except BaseException:
                exc.__context__ = fixed_ctx
                raise
        return received_exc and suppressed_exc


class nullcontext(AbstractContextManager, AbstractAsyncContextManager):
    """Context manager that does no additional processing.

    Used as a stand-in for a normal context manager, when a particular
    block of code is only sometimes used with a normal context manager:

    cm = optional_cm if condition else nullcontext()
    with cm:
        # Perform operation, using optional_cm if condition is True
    """

    def __init__(self, enter_result=None):
        self.enter_result = enter_result

    def __enter__(self):
        return self.enter_result

    def __exit__(self, *excinfo):
        pass

    async def __aenter__(self):
        return self.enter_result

    async def __aexit__(self, *excinfo):
        pass


class chdir(AbstractContextManager):
    """Non thread-safe context manager to change the current working directory."""

    def __init__(self, path):
        self.path = path
        self._old_cwd = []

    def __enter__(self):
        self._old_cwd.append(os.getcwd())
        os.chdir(self.path)

    def __exit__(self, *excinfo):
        os.chdir(self._old_cwd.pop())
```
