## Supplementary software v0.2.1 for "Virtual control arms for paediatric myopia trials: external validation of axial-elongation models": contextvars.py

```
from _contextvars import Context, ContextVar, Token, copy_context


__all__ = ('Context', 'ContextVar', 'Token', 'copy_context')
```
