## Supplementary software v0.2.1 for "Virtual control arms for paediatric myopia trials: external validation of axial-elongation models": copy.py

```
"""Generic (shallow and deep) copying operations.

Interface summary:

        import copy

        x = copy.copy(y)                # make a shallow copy of y
        x = copy.deepcopy(y)            # make a deep copy of y
        x = copy.replace(y, a=1, b=2)   # new object with fields replaced, as defined by `__replace__`

For module specific errors, copy.Error is raised.

The difference between shallow and deep copying is only relevant for
compound objects (objects that contain other objects, like lists or
class instances).

- A shallow copy constructs a new compound object and then (to the
  extent possible) inserts *the same objects* into it that the
  original contains.

- A deep copy constructs a new compound object and then, recursively,
  inserts *copies* into it of the objects found in the original.

Two problems often exist with deep copy operations that don't exist
with shallow copy operations:

 a) recursive objects (compound objects that, directly or indirectly,
    contain a reference to themselves) may cause a recursive loop

 b) because deep copy copies *everything* it may copy too much, e.g.
    administrative data structures that should be shared even between
    copies

Python's deep copy operation avoids these problems by:

 a) keeping a table of objects already copied during the current
    copying pass

 b) letting user-defined classes override the copying operation or the
    set of components copied

This version does not copy types like module, class, function, method,
nor stack trace, stack frame, nor file, socket, window, nor any
similar types.

Classes can use the same interfaces to control copying that they use
to control pickling: they can define methods called __getinitargs__(),
__getstate__() and __setstate__().  See the documentation for module
"pickle" for information on these methods.
"""

import types
import weakref
from copyreg import dispatch_table

class Error(Exception):
    pass
error = Error   # backward compatibility

__all__ = ["Error", "copy", "deepcopy", "replace"]

def copy(x):
    """Shallow copy operation on arbitrary Python objects.

    See the module's __doc__ string for more info.
    """

    cls = type(x)

    copier = _copy_dispatch.get(cls)
    if copier:
        return copier(x)

    if issubclass(cls, type):
        # treat it as a regular class:
        return _copy_immutable(x)

    copier = getattr(cls, "__copy__", None)
    if copier is not None:
        return copier(x)

    reductor = dispatch_table.get(cls)
    if reductor is not None:
        rv = reductor(x)
    else:
        reductor = getattr(x, "__reduce_ex__", None)
        if reductor is not None:
            rv = reductor(4)
        else:
            reductor = getattr(x, "__reduce__", None)
            if reductor:
                rv = reductor()
            else:
                raise Error("un(shallow)copyable object of type %s" % cls)

    if isinstance(rv, str):
        return x
    return _reconstruct(x, None, *rv)


_copy_dispatch = d = {}

def _copy_immutable(x):
    return x
for t in (types.NoneType, int, float, bool, complex, str, tuple,
          bytes, frozenset, type, range, slice, property,
          types.BuiltinFunctionType, types.EllipsisType,
          types.NotImplementedType, types.FunctionType, types.CodeType,
          weakref.ref):
    d[t] = _copy_immutable

d[list] = list.copy
d[dict] = dict.copy
d[set] = set.copy
d[bytearray] = bytearray.copy

del d, t

def deepcopy(x, memo=None, _nil=[]):
    """Deep copy operation on arbitrary Python objects.

    See the module's __doc__ string for more info.
    """

    d = id(x)
    if memo is None:
        memo = {}
    else:
        y = memo.get(d, _nil)
        if y is not _nil:
            return y

    cls = type(x)

    copier = _deepcopy_dispatch.get(cls)
    if copier is not None:
        y = copier(x, memo)
    else:
        if issubclass(cls, type):
            y = _deepcopy_atomic(x, memo)
        else:
            copier = getattr(x, "__deepcopy__", None)
            if copier is not None:
                y = copier(memo)
            else:
                reductor = dispatch_table.get(cls)
                if reductor:
                    rv = reductor(x)
                else:
                    reductor = getattr(x, "__reduce_ex__", None)
                    if reductor is not None:
                        rv = reductor(4)
                    else:
                        reductor = getattr(x, "__reduce__", None)
                        if reductor:
                            rv = reductor()
                        else:
                            raise Error(
                                "un(deep)copyable object of type %s" % cls)
                if isinstance(rv, str):
                    y = x
                else:
                    y = _reconstruct(x, memo, *rv)

    # If is its own copy, don't memoize.
    if y is not x:
        memo[d] = y
        _keep_alive(x, memo) # Make sure x lives at least as long as d
    return y

_deepcopy_dispatch = d = {}

def _deepcopy_atomic(x, memo):
    return x
d[types.NoneType] = _deepcopy_atomic
d[types.EllipsisType] = _deepcopy_atomic
d[types.NotImplementedType] = _deepcopy_atomic
d[int] = _deepcopy_atomic
d[float] = _deepcopy_atomic
d[bool] = _deepcopy_atomic
d[complex] = _deepcopy_atomic
d[bytes] = _deepcopy_atomic
d[str] = _deepcopy_atomic
d[types.CodeType] = _deepcopy_atomic
d[type] = _deepcopy_atomic
d[range] = _deepcopy_atomic
d[types.BuiltinFunctionType] = _deepcopy_atomic
d[types.FunctionType] = _deepcopy_atomic
d[weakref.ref] = _deepcopy_atomic
d[property] = _deepcopy_atomic

def _deepcopy_list(x, memo, deepcopy=deepcopy):
    y = []
    memo[id(x)] = y
    append = y.append
    for a in x:
        append(deepcopy(a, memo))
    return y
d[list] = _deepcopy_list

def _deepcopy_tuple(x, memo, deepcopy=deepcopy):
    y = [deepcopy(a, memo) for a in x]
    # We're not going to put the tuple in the memo, but it's still important we
    # check for it, in case the tuple contains recursive mutable structures.
    try:
        return memo[id(x)]
    except KeyError:
        pass
    for k, j in zip(x, y):
        if k is not j:
            y = tuple(y)
            break
    else:
        y = x
    return y
d[tuple] = _deepcopy_tuple

def _deepcopy_dict(x, memo, deepcopy=deepcopy):
    y = {}
    memo[id(x)] = y
    for key, value in x.items():
        y[deepcopy(key, memo)] = deepcopy(value, memo)
    return y
d[dict] = _deepcopy_dict

def _deepcopy_method(x, memo): # Copy instance methods
    return type(x)(x.__func__, deepcopy(x.__self__, memo))
d[types.MethodType] = _deepcopy_method

del d

def _keep_alive(x, memo):
    """Keeps a reference to the object x in the memo.

    Because we remember objects by their id, we have
    to assure that possibly temporary objects are kept
    alive by referencing them.
    We store a reference at the id of the memo, which should
    normally not be used unless someone tries to deepcopy
    the memo itself...
    """
    try:
        memo[id(memo)].append(x)
    except KeyError:
        # aha, this is the first one :-)
        memo[id(memo)]=[x]

def _reconstruct(x, memo, func, args,
                 state=None, listiter=None, dictiter=None,
                 *, deepcopy=deepcopy):
    deep = memo is not None
    if deep and args:
        args = (deepcopy(arg, memo) for arg in args)
    y = func(*args)
    if deep:
        memo[id(x)] = y

    if state is not None:
        if deep:
            state = deepcopy(state, memo)
        if hasattr(y, '__setstate__'):
            y.__setstate__(state)
        else:
            if isinstance(state, tuple) and len(state) == 2:
                state, slotstate = state
            else:
                slotstate = None
            if state is not None:
                y.__dict__.update(state)
            if slotstate is not None:
                for key, value in slotstate.items():
                    setattr(y, key, value)

    if listiter is not None:
        if deep:
            for item in listiter:
                item = deepcopy(item, memo)
                y.append(item)
        else:
            for item in listiter:
                y.append(item)
    if dictiter is not None:
        if deep:
            for key, value in dictiter:
                key = deepcopy(key, memo)
                value = deepcopy(value, memo)
                y[key] = value
        else:
            for key, value in dictiter:
                y[key] = value
    return y

del types, weakref


def replace(obj, /, **changes):
    """Return a new object replacing specified fields with new values.

    This is especially useful for immutable objects, like named tuples or
    frozen dataclasses.
    """
    cls = obj.__class__
    func = getattr(cls, '__replace__', None)
    if func is None:
        raise TypeError(f"replace() does not support {cls.__name__} objects")
    return func(obj, **changes)
```
