## Supplementary software v0.2.1 for "Virtual control arms for paediatric myopia trials: external validation of axial-elongation models": copyreg.py

```
"""Helper to provide extensibility for pickle.

This is only useful to add pickle support for extension types defined in
C, not for instances of user-defined classes.
"""

__all__ = ["pickle", "constructor",
           "add_extension", "remove_extension", "clear_extension_cache"]

dispatch_table = {}

def pickle(ob_type, pickle_function, constructor_ob=None):
    if not callable(pickle_function):
        raise TypeError("reduction functions must be callable")
    dispatch_table[ob_type] = pickle_function

    # The constructor_ob function is a vestige of safe for unpickling.
    # There is no reason for the caller to pass it anymore.
    if constructor_ob is not None:
        constructor(constructor_ob)

def constructor(object):
    if not callable(object):
        raise TypeError("constructors must be callable")

# Example: provide pickling support for complex numbers.

def pickle_complex(c):
    return complex, (c.real, c.imag)

pickle(complex, pickle_complex, complex)

def pickle_union(obj):
    import functools, operator
    return functools.reduce, (operator.or_, obj.__args__)

pickle(type(int | str), pickle_union)

# Support for pickling new-style objects

def _reconstructor(cls, base, state):
    if base is object:
        obj = object.__new__(cls)
    else:
        obj = base.__new__(cls, state)
        if base.__init__ != object.__init__:
            base.__init__(obj, state)
    return obj

_HEAPTYPE = 1<<9
_new_type = type(int.__new__)

# Python code for object.__reduce_ex__ for protocols 0 and 1

def _reduce_ex(self, proto):
    assert proto < 2
    cls = self.__class__
    for base in cls.__mro__:
        if hasattr(base, '__flags__') and not base.__flags__ & _HEAPTYPE:
            break
        new = base.__new__
        if isinstance(new, _new_type) and new.__self__ is base:
            break
    else:
        base = object # not really reachable
    if base is object:
        state = None
    else:
        if base is cls:
            raise TypeError(f"cannot pickle {cls.__name__!r} object")
        state = base(self)
    args = (cls, base, state)
    try:
        getstate = self.__getstate__
    except AttributeError:
        if getattr(self, "__slots__", None):
            raise TypeError(f"cannot pickle {cls.__name__!r} object: "
                            f"a class that defines __slots__ without "
                            f"defining __getstate__ cannot be pickled "
                            f"with protocol {proto}") from None
        try:
            dict = self.__dict__
        except AttributeError:
            dict = None
    else:
        if (type(self).__getstate__ is object.__getstate__ and
            getattr(self, "__slots__", None)):
            raise TypeError("a class that defines __slots__ without "
                            "defining __getstate__ cannot be pickled")
        dict = getstate()
    if dict:
        return _reconstructor, args, dict
    else:
        return _reconstructor, args

# Helper for __reduce_ex__ protocol 2

def __newobj__(cls, *args):
    return cls.__new__(cls, *args)

def __newobj_ex__(cls, args, kwargs):
    """Used by pickle protocol 4, instead of __newobj__ to allow classes with
    keyword-only arguments to be pickled correctly.
    """
    return cls.__new__(cls, *args, **kwargs)

def _slotnames(cls):
    """Return a list of slot names for a given class.

    This needs to find slots defined by the class and its bases, so we
    can't simply return the __slots__ attribute.  We must walk down
    the Method Resolution Order and concatenate the __slots__ of each
    class found there.  (This assumes classes don't modify their
    __slots__ attribute to misrepresent their slots after the class is
    defined.)
    """

    # Get the value from a cache in the class if possible
    names = cls.__dict__.get("__slotnames__")
    if names is not None:
        return names

    # Not cached -- calculate the value
    names = []
    if not hasattr(cls, "__slots__"):
        # This class has no slots
        pass
    else:
        # Slots found -- gather slot names from all base classes
        for c in cls.__mro__:
            if "__slots__" in c.__dict__:
                slots = c.__dict__['__slots__']
                # if class has a single slot, it can be given as a string
                if isinstance(slots, str):
                    slots = (slots,)
                for name in slots:
                    # special descriptors
                    if name in ("__dict__", "__weakref__"):
                        continue
                    # mangled names
                    elif name.startswith('__') and not name.endswith('__'):
                        stripped = c.__name__.lstrip('_')
                        if stripped:
                            names.append('_%s%s' % (stripped, name))
                        else:
                            names.append(name)
                    else:
                        names.append(name)

    # Cache the outcome in the class if at all possible
    try:
        cls.__slotnames__ = names
    except:
        pass # But don't die if we can't

    return names

# A registry of extension codes.  This is an ad-hoc compression
# mechanism.  Whenever a global reference to <module>, <name> is about
# to be pickled, the (<module>, <name>) tuple is looked up here to see
# if it is a registered extension code for it.  Extension codes are
# universal, so that the meaning of a pickle does not depend on
# context.  (There are also some codes reserved for local use that
# don't have this restriction.)  Codes are positive ints; 0 is
# reserved.

_extension_registry = {}                # key -> code
_inverted_registry = {}                 # code -> key
_extension_cache = {}                   # code -> object
# Don't ever rebind those names:  pickling grabs a reference to them when
# it's initialized, and won't see a rebinding.

def add_extension(module, name, code):
    """Register an extension code."""
    code = int(code)
    if not 1 <= code <= 0x7fffffff:
        raise ValueError("code out of range")
    key = (module, name)
    if (_extension_registry.get(key) == code and
        _inverted_registry.get(code) == key):
        return # Redundant registrations are benign
    if key in _extension_registry:
        raise ValueError("key %s is already registered with code %s" %
                         (key, _extension_registry[key]))
    if code in _inverted_registry:
        raise ValueError("code %s is already in use for key %s" %
                         (code, _inverted_registry[code]))
    _extension_registry[key] = code
    _inverted_registry[code] = key

def remove_extension(module, name, code):
    """Unregister an extension code.  For testing only."""
    key = (module, name)
    if (_extension_registry.get(key) != code or
        _inverted_registry.get(code) != key):
        raise ValueError("key %s is not registered with code %s" %
                         (key, code))
    del _extension_registry[key]
    del _inverted_registry[code]
    if code in _extension_cache:
        del _extension_cache[code]

def clear_extension_cache():
    _extension_cache.clear()

# Standard extension code assignments

# Reserved ranges

# First  Last Count  Purpose
#     1   127   127  Reserved for Python standard library
#   128   191    64  Reserved for Zope
#   192   239    48  Reserved for 3rd parties
#   240   255    16  Reserved for private use (will never be assigned)
#   256   Inf   Inf  Reserved for future assignment

# Extension codes are assigned by the Python Software Foundation.
```
