## Supplementary software v0.2.1 for "Virtual control arms for paediatric myopia trials: external validation of axial-elongation models": cProfile.py

```
#! /usr/bin/env python3

"""Python interface for the 'lsprof' profiler.
   Compatible with the 'profile' module.
"""

__all__ = ["run", "runctx", "Profile"]

import _lsprof
import importlib.machinery
import io
import profile as _pyprofile

# ____________________________________________________________
# Simple interface

def run(statement, filename=None, sort=-1):
    return _pyprofile._Utils(Profile).run(statement, filename, sort)

def runctx(statement, globals, locals, filename=None, sort=-1):
    return _pyprofile._Utils(Profile).runctx(statement, globals, locals,
                                             filename, sort)

run.__doc__ = _pyprofile.run.__doc__
runctx.__doc__ = _pyprofile.runctx.__doc__

# ____________________________________________________________

class Profile(_lsprof.Profiler):
    """Profile(timer=None, timeunit=None, subcalls=True, builtins=True)

    Builds a profiler object using the specified timer function.
    The default timer is a fast built-in one based on real time.
    For custom timer functions returning integers, timeunit can
    be a float specifying a scale (i.e. how long each integer unit
    is, in seconds).
    """

    # Most of the functionality is in the base class.
    # This subclass only adds convenient and backward-compatible methods.

    def print_stats(self, sort=-1):
        import pstats
        if not isinstance(sort, tuple):
            sort = (sort,)
        pstats.Stats(self).strip_dirs().sort_stats(*sort).print_stats()

    def dump_stats(self, file):
        import marshal
        with open(file, 'wb') as f:
            self.create_stats()
            marshal.dump(self.stats, f)

    def create_stats(self):
        self.disable()
        self.snapshot_stats()

    def snapshot_stats(self):
        entries = self.getstats()
        self.stats = {}
        callersdicts = {}
        # call information
        for entry in entries:
            func = label(entry.code)
            nc = entry.callcount         # ncalls column of pstats (before '/')
            cc = nc - entry.reccallcount # ncalls column of pstats (after '/')
            tt = entry.inlinetime        # tottime column of pstats
            ct = entry.totaltime         # cumtime column of pstats
            callers = {}
            callersdicts[id(entry.code)] = callers
            self.stats[func] = cc, nc, tt, ct, callers
        # subcall information
        for entry in entries:
            if entry.calls:
                func = label(entry.code)
                for subentry in entry.calls:
                    try:
                        callers = callersdicts[id(subentry.code)]
                    except KeyError:
                        continue
                    nc = subentry.callcount
                    cc = nc - subentry.reccallcount
                    tt = subentry.inlinetime
                    ct = subentry.totaltime
                    if func in callers:
                        prev = callers[func]
                        nc += prev[0]
                        cc += prev[1]
                        tt += prev[2]
                        ct += prev[3]
                    callers[func] = nc, cc, tt, ct

    # The following two methods can be called by clients to use
    # a profiler to profile a statement, given as a string.

    def run(self, cmd):
        import __main__
        dict = __main__.__dict__
        return self.runctx(cmd, dict, dict)

    def runctx(self, cmd, globals, locals):
        self.enable()
        try:
            exec(cmd, globals, locals)
        finally:
            self.disable()
        return self

    # This method is more useful to profile a single function call.
    def runcall(self, func, /, *args, **kw):
        self.enable()
        try:
            return func(*args, **kw)
        finally:
            self.disable()

    def __enter__(self):
        self.enable()
        return self

    def __exit__(self, *exc_info):
        self.disable()

# ____________________________________________________________

def label(code):
    if isinstance(code, str):
        return ('~', 0, code)    # built-in functions ('~' sorts at the end)
    else:
        return (code.co_filename, code.co_firstlineno, code.co_name)

# ____________________________________________________________

def main():
    import os
    import sys
    import runpy
    import pstats
    from optparse import OptionParser
    usage = "cProfile.py [-o output_file_path] [-s sort] [-m module | scriptfile] [arg] ..."
    parser = OptionParser(usage=usage)
    parser.allow_interspersed_args = False
    parser.add_option('-o', '--outfile', dest="outfile",
        help="Save stats to <outfile>", default=None)
    parser.add_option('-s', '--sort', dest="sort",
        help="Sort order when printing to stdout, based on pstats.Stats class",
        default=2,
        choices=sorted(pstats.Stats.sort_arg_dict_default))
    parser.add_option('-m', dest="module", action="store_true",
        help="Profile a library module", default=False)

    if not sys.argv[1:]:
        parser.print_usage()
        sys.exit(2)

    (options, args) = parser.parse_args()
    sys.argv[:] = args

    # The script that we're profiling may chdir, so capture the absolute path
    # to the output file at startup.
    if options.outfile is not None:
        options.outfile = os.path.abspath(options.outfile)

    if len(args) > 0:
        if options.module:
            code = "run_module(modname, run_name='__main__')"
            globs = {
                'run_module': runpy.run_module,
                'modname': args[0]
            }
        else:
            progname = args[0]
            sys.path.insert(0, os.path.dirname(progname))
            with io.open_code(progname) as fp:
                code = compile(fp.read(), progname, 'exec')
            spec = importlib.machinery.ModuleSpec(name='__main__', loader=None,
                                                  origin=progname)
            globs = {
                '__spec__': spec,
                '__file__': spec.origin,
                '__name__': spec.name,
                '__package__': None,
                '__cached__': None,
            }
        try:
            runctx(code, globs, None, options.outfile, options.sort)
        except BrokenPipeError as exc:
            # Prevent "Exception ignored" during interpreter shutdown.
            sys.stdout = None
            sys.exit(exc.errno)
    else:
        parser.print_usage()
    return parser

# When invoked as main program, invoke the profiler on a script
if __name__ == '__main__':
    main()
```
