## Supplementary software v0.2.1 for "Virtual control arms for paediatric myopia trials: external validation of axial-elongation models": csv.py

```
r"""
CSV parsing and writing.

This module provides classes that assist in the reading and writing
of Comma Separated Value (CSV) files, and implements the interface
described by PEP 305.  Although many CSV files are simple to parse,
the format is not formally defined by a stable specification and
is subtle enough that parsing lines of a CSV file with something
like line.split(",") is bound to fail.  The module supports three
basic APIs: reading, writing, and registration of dialects.


DIALECT REGISTRATION:

Readers and writers support a dialect argument, which is a convenient
handle on a group of settings.  When the dialect argument is a string,
it identifies one of the dialects previously registered with the module.
If it is a class or instance, the attributes of the argument are used as
the settings for the reader or writer:

    class excel:
        delimiter = ','
        quotechar = '"'
        escapechar = None
        doublequote = True
        skipinitialspace = False
        lineterminator = '\r\n'
        quoting = QUOTE_MINIMAL

SETTINGS:

    * quotechar - specifies a one-character string to use as the
        quoting character.  It defaults to '"'.
    * delimiter - specifies a one-character string to use as the
        field separator.  It defaults to ','.
    * skipinitialspace - specifies how to interpret spaces which
        immediately follow a delimiter.  It defaults to False, which
        means that spaces immediately following a delimiter is part
        of the following field.
    * lineterminator - specifies the character sequence which should
        terminate rows.
    * quoting - controls when quotes should be generated by the writer.
        It can take on any of the following module constants:

        csv.QUOTE_MINIMAL means only when required, for example, when a
            field contains either the quotechar or the delimiter
        csv.QUOTE_ALL means that quotes are always placed around fields.
        csv.QUOTE_NONNUMERIC means that quotes are always placed around
            fields which do not parse as integers or floating-point
            numbers.
        csv.QUOTE_STRINGS means that quotes are always placed around
            fields which are strings.  Note that the Python value None
            is not a string.
        csv.QUOTE_NOTNULL means that quotes are only placed around fields
            that are not the Python value None.
        csv.QUOTE_NONE means that quotes are never placed around fields.
    * escapechar - specifies a one-character string used to escape
        the delimiter when quoting is set to QUOTE_NONE.
    * doublequote - controls the handling of quotes inside fields.  When
        True, two consecutive quotes are interpreted as one during read,
        and when writing, each quote character embedded in the data is
        written as two quotes
"""

import re
import types
from _csv import Error, writer, reader, register_dialect, \
                 unregister_dialect, get_dialect, list_dialects, \
                 field_size_limit, \
                 QUOTE_MINIMAL, QUOTE_ALL, QUOTE_NONNUMERIC, QUOTE_NONE, \
                 QUOTE_STRINGS, QUOTE_NOTNULL
from _csv import Dialect as _Dialect

from io import StringIO

__all__ = ["QUOTE_MINIMAL", "QUOTE_ALL", "QUOTE_NONNUMERIC", "QUOTE_NONE",
           "QUOTE_STRINGS", "QUOTE_NOTNULL",
           "Error", "Dialect", "excel", "excel_tab",
           "field_size_limit", "reader", "writer",
           "register_dialect", "get_dialect", "list_dialects", "Sniffer",
           "unregister_dialect", "DictReader", "DictWriter",
           "unix_dialect"]

__version__ = "1.0"


class Dialect:
    """Describe a CSV dialect.

    This must be subclassed (see csv.excel).  Valid attributes are:
    delimiter, quotechar, escapechar, doublequote, skipinitialspace,
    lineterminator, quoting.

    """
    _name = ""
    _valid = False
    # placeholders
    delimiter = None
    quotechar = None
    escapechar = None
    doublequote = None
    skipinitialspace = None
    lineterminator = None
    quoting = None

    def __init__(self):
        if self.__class__ != Dialect:
            self._valid = True
        self._validate()

    def _validate(self):
        try:
            _Dialect(self)
        except TypeError as e:
            # Re-raise to get a traceback showing more user code.
            raise Error(str(e)) from None

class excel(Dialect):
    """Describe the usual properties of Excel-generated CSV files."""
    delimiter = ','
    quotechar = '"'
    doublequote = True
    skipinitialspace = False
    lineterminator = '\r\n'
    quoting = QUOTE_MINIMAL
register_dialect("excel", excel)

class excel_tab(excel):
    """Describe the usual properties of Excel-generated TAB-delimited files."""
    delimiter = '\t'
register_dialect("excel-tab", excel_tab)

class unix_dialect(Dialect):
    """Describe the usual properties of Unix-generated CSV files."""
    delimiter = ','
    quotechar = '"'
    doublequote = True
    skipinitialspace = False
    lineterminator = '\n'
    quoting = QUOTE_ALL
register_dialect("unix", unix_dialect)


class DictReader:
    def __init__(self, f, fieldnames=None, restkey=None, restval=None,
                 dialect="excel", *args, **kwds):
        if fieldnames is not None and iter(fieldnames) is fieldnames:
            fieldnames = list(fieldnames)
        self._fieldnames = fieldnames   # list of keys for the dict
        self.restkey = restkey          # key to catch long rows
        self.restval = restval          # default value for short rows
        self.reader = reader(f, dialect, *args, **kwds)
        self.dialect = dialect
        self.line_num = 0

    def __iter__(self):
        return self

    @property
    def fieldnames(self):
        if self._fieldnames is None:
            try:
                self._fieldnames = next(self.reader)
            except StopIteration:
                pass
        self.line_num = self.reader.line_num
        return self._fieldnames

    @fieldnames.setter
    def fieldnames(self, value):
        self._fieldnames = value

    def __next__(self):
        if self.line_num == 0:
            # Used only for its side effect.
            self.fieldnames
        row = next(self.reader)
        self.line_num = self.reader.line_num

        # unlike the basic reader, we prefer not to return blanks,
        # because we will typically wind up with a dict full of None
        # values
        while row == []:
            row = next(self.reader)
        d = dict(zip(self.fieldnames, row))
        lf = len(self.fieldnames)
        lr = len(row)
        if lf < lr:
            d[self.restkey] = row[lf:]
        elif lf > lr:
            for key in self.fieldnames[lr:]:
                d[key] = self.restval
        return d

    __class_getitem__ = classmethod(types.GenericAlias)


class DictWriter:
    def __init__(self, f, fieldnames, restval="", extrasaction="raise",
                 dialect="excel", *args, **kwds):
        if fieldnames is not None and iter(fieldnames) is fieldnames:
            fieldnames = list(fieldnames)
        self.fieldnames = fieldnames    # list of keys for the dict
        self.restval = restval          # for writing short dicts
        extrasaction = extrasaction.lower()
        if extrasaction not in ("raise", "ignore"):
            raise ValueError("extrasaction (%s) must be 'raise' or 'ignore'"
                             % extrasaction)
        self.extrasaction = extrasaction
        self.writer = writer(f, dialect, *args, **kwds)

    def writeheader(self):
        header = dict(zip(self.fieldnames, self.fieldnames))
        return self.writerow(header)

    def _dict_to_list(self, rowdict):
        if self.extrasaction == "raise":
            wrong_fields = rowdict.keys() - self.fieldnames
            if wrong_fields:
                raise ValueError("dict contains fields not in fieldnames: "
                                 + ", ".join([repr(x) for x in wrong_fields]))
        return (rowdict.get(key, self.restval) for key in self.fieldnames)

    def writerow(self, rowdict):
        return self.writer.writerow(self._dict_to_list(rowdict))

    def writerows(self, rowdicts):
        return self.writer.writerows(map(self._dict_to_list, rowdicts))

    __class_getitem__ = classmethod(types.GenericAlias)


class Sniffer:
    '''
    "Sniffs" the format of a CSV file (i.e. delimiter, quotechar)
    Returns a Dialect object.
    '''
    def __init__(self):
        # in case there is more than one possible delimiter
        self.preferred = [',', '\t', ';', ' ', ':']


    def sniff(self, sample, delimiters=None):
        """
        Returns a dialect (or None) corresponding to the sample
        """

        quotechar, doublequote, delimiter, skipinitialspace = \
                   self._guess_quote_and_delimiter(sample, delimiters)
        if not delimiter:
            delimiter, skipinitialspace = self._guess_delimiter(sample,
                                                                delimiters)

        if not delimiter:
            raise Error("Could not determine delimiter")

        class dialect(Dialect):
            _name = "sniffed"
            lineterminator = '\r\n'
            quoting = QUOTE_MINIMAL
            # escapechar = ''

        dialect.doublequote = doublequote
        dialect.delimiter = delimiter
        # _csv.reader won't accept a quotechar of ''
        dialect.quotechar = quotechar or '"'
        dialect.skipinitialspace = skipinitialspace

        return dialect


    def _guess_quote_and_delimiter(self, data, delimiters):
        """
        Looks for text enclosed between two identical quotes
        (the probable quotechar) which are preceded and followed
        by the same character (the probable delimiter).
        For example:
                         ,'some text',
        The quote with the most wins, same with the delimiter.
        If there is no quotechar the delimiter can't be determined
        this way.
        """

        matches = []
        for restr in (r'(?P<delim>[^\w\n"\'])(?P<space> ?)(?P<quote>["\']).*?(?P=quote)(?P=delim)', # ,".*?",
                      r'(?:^|\n)(?P<quote>["\']).*?(?P=quote)(?P<delim>[^\w\n"\'])(?P<space> ?)',   #  ".*?",
                      r'(?P<delim>[^\w\n"\'])(?P<space> ?)(?P<quote>["\']).*?(?P=quote)(?:$|\n)',   # ,".*?"
                      r'(?:^|\n)(?P<quote>["\']).*?(?P=quote)(?:$|\n)'):                            #  ".*?" (no delim, no space)
            regexp = re.compile(restr, re.DOTALL | re.MULTILINE)
            matches = regexp.findall(data)
            if matches:
                break

        if not matches:
            # (quotechar, doublequote, delimiter, skipinitialspace)
            return ('', False, None, 0)
        quotes = {}
        delims = {}
        spaces = 0
        groupindex = regexp.groupindex
        for m in matches:
            n = groupindex['quote'] - 1
            key = m[n]
            if key:
                quotes[key] = quotes.get(key, 0) + 1
            try:
                n = groupindex['delim'] - 1
                key = m[n]
            except KeyError:
                continue
            if key and (delimiters is None or key in delimiters):
                delims[key] = delims.get(key, 0) + 1
            try:
                n = groupindex['space'] - 1
            except KeyError:
                continue
            if m[n]:
                spaces += 1

        quotechar = max(quotes, key=quotes.get)

        if delims:
            delim = max(delims, key=delims.get)
            skipinitialspace = delims[delim] == spaces
            if delim == '\n': # most likely a file with a single column
                delim = ''
        else:
            # there is *no* delimiter, it's a single column of quoted data
            delim = ''
            skipinitialspace = 0

        # if we see an extra quote between delimiters, we've got a
        # double quoted format
        dq_regexp = re.compile(
                               r"((%(delim)s)|^)\W*%(quote)s[^%(delim)s\n]*%(quote)s[^%(delim)s\n]*%(quote)s\W*((%(delim)s)|$)" % \
                               {'delim':re.escape(delim), 'quote':quotechar}, re.MULTILINE)


        if dq_regexp.search(data):
            doublequote = True
        else:
            doublequote = False

        return (quotechar, doublequote, delim, skipinitialspace)


    def _guess_delimiter(self, data, delimiters):
        """
        The delimiter /should/ occur the same number of times on
        each row. However, due to malformed data, it may not. We don't want
        an all or nothing approach, so we allow for small variations in this
        number.
          1) build a table of the frequency of each character on every line.
          2) build a table of frequencies of this frequency (meta-frequency?),
             e.g.  'x occurred 5 times in 10 rows, 6 times in 1000 rows,
             7 times in 2 rows'
          3) use the mode of the meta-frequency to determine the /expected/
             frequency for that character
          4) find out how often the character actually meets that goal
          5) the character that best meets its goal is the delimiter
        For performance reasons, the data is evaluated in chunks, so it can
        try and evaluate the smallest portion of the data possible, evaluating
        additional chunks as necessary.
        """

        data = list(filter(None, data.split('\n')))

        ascii = [chr(c) for c in range(127)] # 7-bit ASCII

        # build frequency tables
        chunkLength = min(10, len(data))
        iteration = 0
        charFrequency = {}
        modes = {}
        delims = {}
        start, end = 0, chunkLength
        while start < len(data):
            iteration += 1
            for line in data[start:end]:
                for char in ascii:
                    metaFrequency = charFrequency.get(char, {})
                    # must count even if frequency is 0
                    freq = line.count(char)
                    # value is the mode
                    metaFrequency[freq] = metaFrequency.get(freq, 0) + 1
                    charFrequency[char] = metaFrequency

            for char in charFrequency.keys():
                items = list(charFrequency[char].items())
                if len(items) == 1 and items[0][0] == 0:
                    continue
                # get the mode of the frequencies
                if len(items) > 1:
                    modes[char] = max(items, key=lambda x: x[1])
                    # adjust the mode - subtract the sum of all
                    # other frequencies
                    items.remove(modes[char])
                    modes[char] = (modes[char][0], modes[char][1]
                                   - sum(item[1] for item in items))
                else:
                    modes[char] = items[0]

            # build a list of possible delimiters
            modeList = modes.items()
            total = float(min(chunkLength * iteration, len(data)))
            # (rows of consistent data) / (number of rows) = 100%
            consistency = 1.0
            # minimum consistency threshold
            threshold = 0.9
            while len(delims) == 0 and consistency >= threshold:
                for k, v in modeList:
                    if v[0] > 0 and v[1] > 0:
                        if ((v[1]/total) >= consistency and
                            (delimiters is None or k in delimiters)):
                            delims[k] = v
                consistency -= 0.01

            if len(delims) == 1:
                delim = list(delims.keys())[0]
                skipinitialspace = (data[0].count(delim) ==
                                    data[0].count("%c " % delim))
                return (delim, skipinitialspace)

            # analyze another chunkLength lines
            start = end
            end += chunkLength

        if not delims:
            return ('', 0)

        # if there's more than one, fall back to a 'preferred' list
        if len(delims) > 1:
            for d in self.preferred:
                if d in delims.keys():
                    skipinitialspace = (data[0].count(d) ==
                                        data[0].count("%c " % d))
                    return (d, skipinitialspace)

        # nothing else indicates a preference, pick the character that
        # dominates(?)
        items = [(v,k) for (k,v) in delims.items()]
        items.sort()
        delim = items[-1][1]

        skipinitialspace = (data[0].count(delim) ==
                            data[0].count("%c " % delim))
        return (delim, skipinitialspace)


    def has_header(self, sample):
        # Creates a dictionary of types of data in each column. If any
        # column is of a single type (say, integers), *except* for the first
        # row, then the first row is presumed to be labels. If the type
        # can't be determined, it is assumed to be a string in which case
        # the length of the string is the determining factor: if all of the
        # rows except for the first are the same length, it's a header.
        # Finally, a 'vote' is taken at the end for each column, adding or
        # subtracting from the likelihood of the first row being a header.

        rdr = reader(StringIO(sample), self.sniff(sample))

        header = next(rdr) # assume first row is header

        columns = len(header)
        columnTypes = {}
        for i in range(columns): columnTypes[i] = None

        checked = 0
        for row in rdr:
            # arbitrary number of rows to check, to keep it sane
            if checked > 20:
                break
            checked += 1

            if len(row) != columns:
                continue # skip rows that have irregular number of columns

            for col in list(columnTypes.keys()):
                thisType = complex
                try:
                    thisType(row[col])
                except (ValueError, OverflowError):
                    # fallback to length of string
                    thisType = len(row[col])

                if thisType != columnTypes[col]:
                    if columnTypes[col] is None: # add new column type
                        columnTypes[col] = thisType
                    else:
                        # type is inconsistent, remove column from
                        # consideration
                        del columnTypes[col]

        # finally, compare results against first row and "vote"
        # on whether it's a header
        hasHeader = 0
        for col, colType in columnTypes.items():
            if isinstance(colType, int): # it's a length
                if len(header[col]) != colType:
                    hasHeader += 1
                else:
                    hasHeader -= 1
            else: # attempt typecast
                try:
                    colType(header[col])
                except (ValueError, TypeError):
                    hasHeader += 1
                else:
                    hasHeader -= 1

        return hasHeader > 0
```
