## Supplementary software v0.2.1 for "Virtual control arms for paediatric myopia trials: external validation of axial-elongation models": __init__.py

```
"""create and manipulate C data types in Python"""

import os as _os, sys as _sys
import types as _types

__version__ = "1.1.0"

from _ctypes import Union, Structure, Array
from _ctypes import _Pointer
from _ctypes import CFuncPtr as _CFuncPtr
from _ctypes import __version__ as _ctypes_version
from _ctypes import RTLD_LOCAL, RTLD_GLOBAL
from _ctypes import ArgumentError
from _ctypes import SIZEOF_TIME_T

from struct import calcsize as _calcsize

if __version__ != _ctypes_version:
    raise Exception("Version number mismatch", __version__, _ctypes_version)

if _os.name == "nt":
    from _ctypes import FormatError

DEFAULT_MODE = RTLD_LOCAL
if _os.name == "posix" and _sys.platform == "darwin":
    # On OS X 10.3, we use RTLD_GLOBAL as default mode
    # because RTLD_LOCAL does not work at least on some
    # libraries.  OS X 10.3 is Darwin 7, so we check for
    # that.

    if int(_os.uname().release.split('.')[0]) < 8:
        DEFAULT_MODE = RTLD_GLOBAL

from _ctypes import FUNCFLAG_CDECL as _FUNCFLAG_CDECL, \
     FUNCFLAG_PYTHONAPI as _FUNCFLAG_PYTHONAPI, \
     FUNCFLAG_USE_ERRNO as _FUNCFLAG_USE_ERRNO, \
     FUNCFLAG_USE_LASTERROR as _FUNCFLAG_USE_LASTERROR

# WINOLEAPI -> HRESULT
# WINOLEAPI_(type)
#
# STDMETHODCALLTYPE
#
# STDMETHOD(name)
# STDMETHOD_(type, name)
#
# STDAPICALLTYPE

def create_string_buffer(init, size=None):
    """create_string_buffer(aBytes) -> character array
    create_string_buffer(anInteger) -> character array
    create_string_buffer(aBytes, anInteger) -> character array
    """
    if isinstance(init, bytes):
        if size is None:
            size = len(init)+1
        _sys.audit("ctypes.create_string_buffer", init, size)
        buftype = c_char * size
        buf = buftype()
        buf.value = init
        return buf
    elif isinstance(init, int):
        _sys.audit("ctypes.create_string_buffer", None, init)
        buftype = c_char * init
        buf = buftype()
        return buf
    raise TypeError(init)

# Alias to create_string_buffer() for backward compatibility
c_buffer = create_string_buffer

_c_functype_cache = {}
def CFUNCTYPE(restype, *argtypes, **kw):
    """CFUNCTYPE(restype, *argtypes,
                 use_errno=False, use_last_error=False) -> function prototype.

    restype: the result type
    argtypes: a sequence specifying the argument types

    The function prototype can be called in different ways to create a
    callable object:

    prototype(integer address) -> foreign function
    prototype(callable) -> create and return a C callable function from callable
    prototype(integer index, method name[, paramflags]) -> foreign function calling a COM method
    prototype((ordinal number, dll object)[, paramflags]) -> foreign function exported by ordinal
    prototype((function name, dll object)[, paramflags]) -> foreign function exported by name
    """
    flags = _FUNCFLAG_CDECL
    if kw.pop("use_errno", False):
        flags |= _FUNCFLAG_USE_ERRNO
    if kw.pop("use_last_error", False):
        flags |= _FUNCFLAG_USE_LASTERROR
    if kw:
        raise ValueError("unexpected keyword argument(s) %s" % kw.keys())

    try:
        return _c_functype_cache[(restype, argtypes, flags)]
    except KeyError:
        pass

    class CFunctionType(_CFuncPtr):
        _argtypes_ = argtypes
        _restype_ = restype
        _flags_ = flags
    _c_functype_cache[(restype, argtypes, flags)] = CFunctionType
    return CFunctionType

if _os.name == "nt":
    from _ctypes import LoadLibrary as _dlopen
    from _ctypes import FUNCFLAG_STDCALL as _FUNCFLAG_STDCALL

    _win_functype_cache = {}
    def WINFUNCTYPE(restype, *argtypes, **kw):
        # docstring set later (very similar to CFUNCTYPE.__doc__)
        flags = _FUNCFLAG_STDCALL
        if kw.pop("use_errno", False):
            flags |= _FUNCFLAG_USE_ERRNO
        if kw.pop("use_last_error", False):
            flags |= _FUNCFLAG_USE_LASTERROR
        if kw:
            raise ValueError("unexpected keyword argument(s) %s" % kw.keys())

        try:
            return _win_functype_cache[(restype, argtypes, flags)]
        except KeyError:
            pass

        class WinFunctionType(_CFuncPtr):
            _argtypes_ = argtypes
            _restype_ = restype
            _flags_ = flags
        _win_functype_cache[(restype, argtypes, flags)] = WinFunctionType
        return WinFunctionType
    if WINFUNCTYPE.__doc__:
        WINFUNCTYPE.__doc__ = CFUNCTYPE.__doc__.replace("CFUNCTYPE", "WINFUNCTYPE")

elif _os.name == "posix":
    from _ctypes import dlopen as _dlopen

from _ctypes import sizeof, byref, addressof, alignment, resize
from _ctypes import get_errno, set_errno
from _ctypes import _SimpleCData

def _check_size(typ, typecode=None):
    # Check if sizeof(ctypes_type) against struct.calcsize.  This
    # should protect somewhat against a misconfigured libffi.
    from struct import calcsize
    if typecode is None:
        # Most _type_ codes are the same as used in struct
        typecode = typ._type_
    actual, required = sizeof(typ), calcsize(typecode)
    if actual != required:
        raise SystemError("sizeof(%s) wrong: %d instead of %d" % \
                          (typ, actual, required))

class py_object(_SimpleCData):
    _type_ = "O"
    def __repr__(self):
        try:
            return super().__repr__()
        except ValueError:
            return "%s(<NULL>)" % type(self).__name__
_check_size(py_object, "P")

class c_short(_SimpleCData):
    _type_ = "h"
_check_size(c_short)

class c_ushort(_SimpleCData):
    _type_ = "H"
_check_size(c_ushort)

class c_long(_SimpleCData):
    _type_ = "l"
_check_size(c_long)

class c_ulong(_SimpleCData):
    _type_ = "L"
_check_size(c_ulong)

if _calcsize("i") == _calcsize("l"):
    # if int and long have the same size, make c_int an alias for c_long
    c_int = c_long
    c_uint = c_ulong
else:
    class c_int(_SimpleCData):
        _type_ = "i"
    _check_size(c_int)

    class c_uint(_SimpleCData):
        _type_ = "I"
    _check_size(c_uint)

class c_float(_SimpleCData):
    _type_ = "f"
_check_size(c_float)

class c_double(_SimpleCData):
    _type_ = "d"
_check_size(c_double)

class c_longdouble(_SimpleCData):
    _type_ = "g"
if sizeof(c_longdouble) == sizeof(c_double):
    c_longdouble = c_double

if _calcsize("l") == _calcsize("q"):
    # if long and long long have the same size, make c_longlong an alias for c_long
    c_longlong = c_long
    c_ulonglong = c_ulong
else:
    class c_longlong(_SimpleCData):
        _type_ = "q"
    _check_size(c_longlong)

    class c_ulonglong(_SimpleCData):
        _type_ = "Q"
    ##    def from_param(cls, val):
    ##        return ('d', float(val), val)
    ##    from_param = classmethod(from_param)
    _check_size(c_ulonglong)

class c_ubyte(_SimpleCData):
    _type_ = "B"
c_ubyte.__ctype_le__ = c_ubyte.__ctype_be__ = c_ubyte
# backward compatibility:
##c_uchar = c_ubyte
_check_size(c_ubyte)

class c_byte(_SimpleCData):
    _type_ = "b"
c_byte.__ctype_le__ = c_byte.__ctype_be__ = c_byte
_check_size(c_byte)

class c_char(_SimpleCData):
    _type_ = "c"
c_char.__ctype_le__ = c_char.__ctype_be__ = c_char
_check_size(c_char)

class c_char_p(_SimpleCData):
    _type_ = "z"
    def __repr__(self):
        return "%s(%s)" % (self.__class__.__name__, c_void_p.from_buffer(self).value)
_check_size(c_char_p, "P")

class c_void_p(_SimpleCData):
    _type_ = "P"
c_voidp = c_void_p # backwards compatibility (to a bug)
_check_size(c_void_p)

class c_bool(_SimpleCData):
    _type_ = "?"

from _ctypes import POINTER, pointer, _pointer_type_cache

class c_wchar_p(_SimpleCData):
    _type_ = "Z"
    def __repr__(self):
        return "%s(%s)" % (self.__class__.__name__, c_void_p.from_buffer(self).value)

class c_wchar(_SimpleCData):
    _type_ = "u"

def _reset_cache():
    _pointer_type_cache.clear()
    _c_functype_cache.clear()
    if _os.name == "nt":
        _win_functype_cache.clear()
    # _SimpleCData.c_wchar_p_from_param
    POINTER(c_wchar).from_param = c_wchar_p.from_param
    # _SimpleCData.c_char_p_from_param
    POINTER(c_char).from_param = c_char_p.from_param
    _pointer_type_cache[None] = c_void_p

def create_unicode_buffer(init, size=None):
    """create_unicode_buffer(aString) -> character array
    create_unicode_buffer(anInteger) -> character array
    create_unicode_buffer(aString, anInteger) -> character array
    """
    if isinstance(init, str):
        if size is None:
            if sizeof(c_wchar) == 2:
                # UTF-16 requires a surrogate pair (2 wchar_t) for non-BMP
                # characters (outside [U+0000; U+FFFF] range). +1 for trailing
                # NUL character.
                size = sum(2 if ord(c) > 0xFFFF else 1 for c in init) + 1
            else:
                # 32-bit wchar_t (1 wchar_t per Unicode character). +1 for
                # trailing NUL character.
                size = len(init) + 1
        _sys.audit("ctypes.create_unicode_buffer", init, size)
        buftype = c_wchar * size
        buf = buftype()
        buf.value = init
        return buf
    elif isinstance(init, int):
        _sys.audit("ctypes.create_unicode_buffer", None, init)
        buftype = c_wchar * init
        buf = buftype()
        return buf
    raise TypeError(init)


def SetPointerType(pointer, cls):
    import warnings
    warnings._deprecated("ctypes.SetPointerType", remove=(3, 15))
    if _pointer_type_cache.get(cls, None) is not None:
        raise RuntimeError("This type already exists in the cache")
    if id(pointer) not in _pointer_type_cache:
        raise RuntimeError("What's this???")
    pointer.set_type(cls)
    _pointer_type_cache[cls] = pointer
    del _pointer_type_cache[id(pointer)]

def ARRAY(typ, len):
    return typ * len

################################################################


class CDLL(object):
    """An instance of this class represents a loaded dll/shared
    library, exporting functions using the standard C calling
    convention (named 'cdecl' on Windows).

    The exported functions can be accessed as attributes, or by
    indexing with the function name.  Examples:

    <obj>.qsort -> callable object
    <obj>['qsort'] -> callable object

    Calling the functions releases the Python GIL during the call and
    reacquires it afterwards.
    """
    _func_flags_ = _FUNCFLAG_CDECL
    _func_restype_ = c_int
    # default values for repr
    _name = '<uninitialized>'
    _handle = 0
    _FuncPtr = None

    def __init__(self, name, mode=DEFAULT_MODE, handle=None,
                 use_errno=False,
                 use_last_error=False,
                 winmode=None):
        if name:
            name = _os.fspath(name)

            # If the filename that has been provided is an iOS/tvOS/watchOS
            # .fwork file, dereference the location to the true origin of the
            # binary.
            if name.endswith(".fwork"):
                with open(name) as f:
                    name = _os.path.join(
                        _os.path.dirname(_sys.executable),
                        f.read().strip()
                    )

        self._name = name
        flags = self._func_flags_
        if use_errno:
            flags |= _FUNCFLAG_USE_ERRNO
        if use_last_error:
            flags |= _FUNCFLAG_USE_LASTERROR
        if _sys.platform.startswith("aix"):
            """When the name contains ".a(" and ends with ")",
               e.g., "libFOO.a(libFOO.so)" - this is taken to be an
               archive(member) syntax for dlopen(), and the mode is adjusted.
               Otherwise, name is presented to dlopen() as a file argument.
            """
            if name and name.endswith(")") and ".a(" in name:
                mode |= ( _os.RTLD_MEMBER | _os.RTLD_NOW )
        if _os.name == "nt":
            if winmode is not None:
                mode = winmode
            else:
                import nt
                mode = nt._LOAD_LIBRARY_SEARCH_DEFAULT_DIRS
                if '/' in name or '\\' in name:
                    self._name = nt._getfullpathname(self._name)
                    mode |= nt._LOAD_LIBRARY_SEARCH_DLL_LOAD_DIR

        class _FuncPtr(_CFuncPtr):
            _flags_ = flags
            _restype_ = self._func_restype_
        self._FuncPtr = _FuncPtr

        if handle is None:
            self._handle = _dlopen(self._name, mode)
        else:
            self._handle = handle

    def __repr__(self):
        return "<%s '%s', handle %x at %#x>" % \
               (self.__class__.__name__, self._name,
                (self._handle & (_sys.maxsize*2 + 1)),
                id(self) & (_sys.maxsize*2 + 1))

    def __getattr__(self, name):
        if name.startswith('__') and name.endswith('__'):
            raise AttributeError(name)
        func = self.__getitem__(name)
        setattr(self, name, func)
        return func

    def __getitem__(self, name_or_ordinal):
        func = self._FuncPtr((name_or_ordinal, self))
        if not isinstance(name_or_ordinal, int):
            func.__name__ = name_or_ordinal
        return func

class PyDLL(CDLL):
    """This class represents the Python library itself.  It allows
    accessing Python API functions.  The GIL is not released, and
    Python exceptions are handled correctly.
    """
    _func_flags_ = _FUNCFLAG_CDECL | _FUNCFLAG_PYTHONAPI

if _os.name == "nt":

    class WinDLL(CDLL):
        """This class represents a dll exporting functions using the
        Windows stdcall calling convention.
        """
        _func_flags_ = _FUNCFLAG_STDCALL

    # XXX Hm, what about HRESULT as normal parameter?
    # Mustn't it derive from c_long then?
    from _ctypes import _check_HRESULT, _SimpleCData
    class HRESULT(_SimpleCData):
        _type_ = "l"
        # _check_retval_ is called with the function's result when it
        # is used as restype.  It checks for the FAILED bit, and
        # raises an OSError if it is set.
        #
        # The _check_retval_ method is implemented in C, so that the
        # method definition itself is not included in the traceback
        # when it raises an error - that is what we want (and Python
        # doesn't have a way to raise an exception in the caller's
        # frame).
        _check_retval_ = _check_HRESULT

    class OleDLL(CDLL):
        """This class represents a dll exporting functions using the
        Windows stdcall calling convention, and returning HRESULT.
        HRESULT error values are automatically raised as OSError
        exceptions.
        """
        _func_flags_ = _FUNCFLAG_STDCALL
        _func_restype_ = HRESULT

class LibraryLoader(object):
    def __init__(self, dlltype):
        self._dlltype = dlltype

    def __getattr__(self, name):
        if name[0] == '_':
            raise AttributeError(name)
        try:
            dll = self._dlltype(name)
        except OSError:
            raise AttributeError(name)
        setattr(self, name, dll)
        return dll

    def __getitem__(self, name):
        return getattr(self, name)

    def LoadLibrary(self, name):
        return self._dlltype(name)

    __class_getitem__ = classmethod(_types.GenericAlias)

cdll = LibraryLoader(CDLL)
pydll = LibraryLoader(PyDLL)

if _os.name == "nt":
    pythonapi = PyDLL("python dll", None, _sys.dllhandle)
elif _sys.platform == "android":
    pythonapi = PyDLL("libpython%d.%d.so" % _sys.version_info[:2])
elif _sys.platform == "cygwin":
    pythonapi = PyDLL("libpython%d.%d.dll" % _sys.version_info[:2])
else:
    pythonapi = PyDLL(None)


if _os.name == "nt":
    windll = LibraryLoader(WinDLL)
    oledll = LibraryLoader(OleDLL)

    GetLastError = windll.kernel32.GetLastError
    from _ctypes import get_last_error, set_last_error

    def WinError(code=None, descr=None):
        if code is None:
            code = GetLastError()
        if descr is None:
            descr = FormatError(code).strip()
        return OSError(None, descr, None, code)

if sizeof(c_uint) == sizeof(c_void_p):
    c_size_t = c_uint
    c_ssize_t = c_int
elif sizeof(c_ulong) == sizeof(c_void_p):
    c_size_t = c_ulong
    c_ssize_t = c_long
elif sizeof(c_ulonglong) == sizeof(c_void_p):
    c_size_t = c_ulonglong
    c_ssize_t = c_longlong

# functions

from _ctypes import _memmove_addr, _memset_addr, _string_at_addr, _cast_addr

## void *memmove(void *, const void *, size_t);
memmove = CFUNCTYPE(c_void_p, c_void_p, c_void_p, c_size_t)(_memmove_addr)

## void *memset(void *, int, size_t)
memset = CFUNCTYPE(c_void_p, c_void_p, c_int, c_size_t)(_memset_addr)

def PYFUNCTYPE(restype, *argtypes):
    class CFunctionType(_CFuncPtr):
        _argtypes_ = argtypes
        _restype_ = restype
        _flags_ = _FUNCFLAG_CDECL | _FUNCFLAG_PYTHONAPI
    return CFunctionType

_cast = PYFUNCTYPE(py_object, c_void_p, py_object, py_object)(_cast_addr)
def cast(obj, typ):
    return _cast(obj, obj, typ)

_string_at = PYFUNCTYPE(py_object, c_void_p, c_int)(_string_at_addr)
def string_at(ptr, size=-1):
    """string_at(ptr[, size]) -> string

    Return the byte string at void *ptr."""
    return _string_at(ptr, size)

try:
    from _ctypes import _wstring_at_addr
except ImportError:
    pass
else:
    _wstring_at = PYFUNCTYPE(py_object, c_void_p, c_int)(_wstring_at_addr)
    def wstring_at(ptr, size=-1):
        """wstring_at(ptr[, size]) -> string

        Return the wide-character string at void *ptr."""
        return _wstring_at(ptr, size)


if _os.name == "nt": # COM stuff
    def DllGetClassObject(rclsid, riid, ppv):
        try:
            ccom = __import__("comtypes.server.inprocserver", globals(), locals(), ['*'])
        except ImportError:
            return -2147221231 # CLASS_E_CLASSNOTAVAILABLE
        else:
            return ccom.DllGetClassObject(rclsid, riid, ppv)

    def DllCanUnloadNow():
        try:
            ccom = __import__("comtypes.server.inprocserver", globals(), locals(), ['*'])
        except ImportError:
            return 0 # S_OK
        return ccom.DllCanUnloadNow()

from ctypes._endian import BigEndianStructure, LittleEndianStructure
from ctypes._endian import BigEndianUnion, LittleEndianUnion

# Fill in specifically-sized types
c_int8 = c_byte
c_uint8 = c_ubyte
for kind in [c_short, c_int, c_long, c_longlong]:
    if sizeof(kind) == 2: c_int16 = kind
    elif sizeof(kind) == 4: c_int32 = kind
    elif sizeof(kind) == 8: c_int64 = kind
for kind in [c_ushort, c_uint, c_ulong, c_ulonglong]:
    if sizeof(kind) == 2: c_uint16 = kind
    elif sizeof(kind) == 4: c_uint32 = kind
    elif sizeof(kind) == 8: c_uint64 = kind
del(kind)

if SIZEOF_TIME_T == 8:
    c_time_t = c_int64
elif SIZEOF_TIME_T == 4:
    c_time_t = c_int32
else:
    raise SystemError(f"Unexpected sizeof(time_t): {SIZEOF_TIME_T=}")

_reset_cache()
```
