## Supplementary software v0.2.1 for "Virtual control arms for paediatric myopia trials: external validation of axial-elongation models": _aix.py

```
"""
Lib/ctypes.util.find_library() support for AIX
Similar approach as done for Darwin support by using separate files
but unlike Darwin - no extension such as ctypes.macholib.*

dlopen() is an interface to AIX initAndLoad() - primary documentation at:
https://www.ibm.com/support/knowledgecenter/en/ssw_aix_61/com.ibm.aix.basetrf1/dlopen.htm
https://www.ibm.com/support/knowledgecenter/en/ssw_aix_61/com.ibm.aix.basetrf1/load.htm

AIX supports two styles for dlopen(): svr4 (System V Release 4) which is common on posix
platforms, but also a BSD style - aka SVR3.

From AIX 5.3 Difference Addendum (December 2004)
2.9 SVR4 linking affinity
Nowadays, there are two major object file formats used by the operating systems:
XCOFF: The COFF enhanced by IBM and others. The original COFF (Common
Object File Format) was the base of SVR3 and BSD 4.2 systems.
ELF:   Executable and Linking Format that was developed by AT&T and is a
base for SVR4 UNIX.

While the shared library content is identical on AIX - one is located as a filepath name
(svr4 style) and the other is located as a member of an archive (and the archive
is located as a filepath name).

The key difference arises when supporting multiple abi formats (i.e., 32 and 64 bit).
For svr4 either only one ABI is supported, or there are two directories, or there
are different file names. The most common solution for multiple ABI is multiple
directories.

For the XCOFF (aka AIX) style - one directory (one archive file) is sufficient
as multiple shared libraries can be in the archive - even sharing the same name.
In documentation the archive is also referred to as the "base" and the shared
library object is referred to as the "member".

For dlopen() on AIX (read initAndLoad()) the calls are similar.
Default activity occurs when no path information is provided. When path
information is provided dlopen() does not search any other directories.

For SVR4 - the shared library name is the name of the file expected: libFOO.so
For AIX - the shared library is expressed as base(member). The search is for the
base (e.g., libFOO.a) and once the base is found the shared library - identified by
member (e.g., libFOO.so, or shr.o) is located and loaded.

The mode bit RTLD_MEMBER tells initAndLoad() that it needs to use the AIX (SVR3)
naming style.
"""
__author__ = "Michael Felt <aixtools@felt.demon.nl>"

import re
from os import environ, path
from sys import executable
from ctypes import c_void_p, sizeof
from subprocess import Popen, PIPE, DEVNULL

# Executable bit size - 32 or 64
# Used to filter the search in an archive by size, e.g., -X64
AIX_ABI = sizeof(c_void_p) * 8


from sys import maxsize
def _last_version(libnames, sep):
    def _num_version(libname):
        # "libxyz.so.MAJOR.MINOR" => [MAJOR, MINOR]
        parts = libname.split(sep)
        nums = []
        try:
            while parts:
                nums.insert(0, int(parts.pop()))
        except ValueError:
            pass
        return nums or [maxsize]
    return max(reversed(libnames), key=_num_version)

def get_ld_header(p):
    # "nested-function, but placed at module level
    ld_header = None
    for line in p.stdout:
        if line.startswith(('/', './', '../')):
            ld_header = line
        elif "INDEX" in line:
            return ld_header.rstrip('\n')
    return None

def get_ld_header_info(p):
    # "nested-function, but placed at module level
    # as an ld_header was found, return known paths, archives and members
    # these lines start with a digit
    info = []
    for line in p.stdout:
        if re.match("[0-9]", line):
            info.append(line)
        else:
            # blank line (separator), consume line and end for loop
            break
    return info

def get_ld_headers(file):
    """
    Parse the header of the loader section of executable and archives
    This function calls /usr/bin/dump -H as a subprocess
    and returns a list of (ld_header, ld_header_info) tuples.
    """
    # get_ld_headers parsing:
    # 1. Find a line that starts with /, ./, or ../ - set as ld_header
    # 2. If "INDEX" in occurs in a following line - return ld_header
    # 3. get info (lines starting with [0-9])
    ldr_headers = []
    p = Popen(["/usr/bin/dump", f"-X{AIX_ABI}", "-H", file],
        universal_newlines=True, stdout=PIPE, stderr=DEVNULL)
    # be sure to read to the end-of-file - getting all entries
    while ld_header := get_ld_header(p):
        ldr_headers.append((ld_header, get_ld_header_info(p)))
    p.stdout.close()
    p.wait()
    return ldr_headers

def get_shared(ld_headers):
    """
    extract the shareable objects from ld_headers
    character "[" is used to strip off the path information.
    Note: the "[" and "]" characters that are part of dump -H output
    are not removed here.
    """
    shared = []
    for (line, _) in ld_headers:
        # potential member lines contain "["
        # otherwise, no processing needed
        if "[" in line:
            # Strip off trailing colon (:)
            shared.append(line[line.index("["):-1])
    return shared

def get_one_match(expr, lines):
    """
    Must be only one match, otherwise result is None.
    When there is a match, strip leading "[" and trailing "]"
    """
    # member names in the ld_headers output are between square brackets
    expr = rf'\[({expr})\]'
    matches = list(filter(None, (re.search(expr, line) for line in lines)))
    if len(matches) == 1:
        return matches[0].group(1)
    else:
        return None

# additional processing to deal with AIX legacy names for 64-bit members
def get_legacy(members):
    """
    This routine provides historical aka legacy naming schemes started
    in AIX4 shared library support for library members names.
    e.g., in /usr/lib/libc.a the member name shr.o for 32-bit binary and
    shr_64.o for 64-bit binary.
    """
    if AIX_ABI == 64:
        # AIX 64-bit member is one of shr64.o, shr_64.o, or shr4_64.o
        expr = r'shr4?_?64\.o'
        member = get_one_match(expr, members)
        if member:
            return member
    else:
        # 32-bit legacy names - both shr.o and shr4.o exist.
        # shr.o is the preferred name so we look for shr.o first
        #  i.e., shr4.o is returned only when shr.o does not exist
        for name in ['shr.o', 'shr4.o']:
            member = get_one_match(re.escape(name), members)
            if member:
                return member
    return None

def get_version(name, members):
    """
    Sort list of members and return highest numbered version - if it exists.
    This function is called when an unversioned libFOO.a(libFOO.so) has
    not been found.

    Versioning for the member name is expected to follow
    GNU LIBTOOL conventions: the highest version (x, then X.y, then X.Y.z)
     * find [libFoo.so.X]
     * find [libFoo.so.X.Y]
     * find [libFoo.so.X.Y.Z]

    Before the GNU convention became the standard scheme regardless of
    binary size AIX packagers used GNU convention "as-is" for 32-bit
    archive members but used an "distinguishing" name for 64-bit members.
    This scheme inserted either 64 or _64 between libFOO and .so
    - generally libFOO_64.so, but occasionally libFOO64.so
    """
    # the expression ending for versions must start as
    # '.so.[0-9]', i.e., *.so.[at least one digit]
    # while multiple, more specific expressions could be specified
    # to search for .so.X, .so.X.Y and .so.X.Y.Z
    # after the first required 'dot' digit
    # any combination of additional 'dot' digits pairs are accepted
    # anything more than libFOO.so.digits.digits.digits
    # should be seen as a member name outside normal expectations
    exprs = [rf'lib{name}\.so\.[0-9]+[0-9.]*',
        rf'lib{name}_?64\.so\.[0-9]+[0-9.]*']
    for expr in exprs:
        versions = []
        for line in members:
            m = re.search(expr, line)
            if m:
                versions.append(m.group(0))
        if versions:
            return _last_version(versions, '.')
    return None

def get_member(name, members):
    """
    Return an archive member matching the request in name.
    Name is the library name without any prefix like lib, suffix like .so,
    or version number.
    Given a list of members find and return the most appropriate result
    Priority is given to generic libXXX.so, then a versioned libXXX.so.a.b.c
    and finally, legacy AIX naming scheme.
    """
    # look first for a generic match - prepend lib and append .so
    expr = rf'lib{name}\.so'
    member = get_one_match(expr, members)
    if member:
        return member
    elif AIX_ABI == 64:
        expr = rf'lib{name}64\.so'
        member = get_one_match(expr, members)
    if member:
        return member
    # since an exact match with .so as suffix was not found
    # look for a versioned name
    # If a versioned name is not found, look for AIX legacy member name
    member = get_version(name, members)
    if member:
        return member
    else:
        return get_legacy(members)

def get_libpaths():
    """
    On AIX, the buildtime searchpath is stored in the executable.
    as "loader header information".
    The command /usr/bin/dump -H extracts this info.
    Prefix searched libraries with LD_LIBRARY_PATH (preferred),
    or LIBPATH if defined. These paths are appended to the paths
    to libraries the python executable is linked with.
    This mimics AIX dlopen() behavior.
    """
    libpaths = environ.get("LD_LIBRARY_PATH")
    if libpaths is None:
        libpaths = environ.get("LIBPATH")
    if libpaths is None:
        libpaths = []
    else:
        libpaths = libpaths.split(":")
    objects = get_ld_headers(executable)
    for (_, lines) in objects:
        for line in lines:
            # the second (optional) argument is PATH if it includes a /
            path = line.split()[1]
            if "/" in path:
                libpaths.extend(path.split(":"))
    return libpaths

def find_shared(paths, name):
    """
    paths is a list of directories to search for an archive.
    name is the abbreviated name given to find_library().
    Process: search "paths" for archive, and if an archive is found
    return the result of get_member().
    If an archive is not found then return None
    """
    for dir in paths:
        # /lib is a symbolic link to /usr/lib, skip it
        if dir == "/lib":
            continue
        # "lib" is prefixed to emulate compiler name resolution,
        # e.g., -lc to libc
        base = f'lib{name}.a'
        archive = path.join(dir, base)
        if path.exists(archive):
            members = get_shared(get_ld_headers(archive))
            member = get_member(re.escape(name), members)
            if member is not None:
                return (base, member)
            else:
                return (None, None)
    return (None, None)

def find_library(name):
    """AIX implementation of ctypes.util.find_library()
    Find an archive member that will dlopen(). If not available,
    also search for a file (or link) with a .so suffix.

    AIX supports two types of schemes that can be used with dlopen().
    The so-called SystemV Release4 (svr4) format is commonly suffixed
    with .so while the (default) AIX scheme has the library (archive)
    ending with the suffix .a
    As an archive has multiple members (e.g., 32-bit and 64-bit) in one file
    the argument passed to dlopen must include both the library and
    the member names in a single string.

    find_library() looks first for an archive (.a) with a suitable member.
    If no archive+member pair is found, look for a .so file.
    """

    libpaths = get_libpaths()
    (base, member) = find_shared(libpaths, name)
    if base is not None:
        return f"{base}({member})"

    # To get here, a member in an archive has not been found
    # In other words, either:
    # a) a .a file was not found
    # b) a .a file did not have a suitable member
    # So, look for a .so file
    # Check libpaths for .so file
    # Note, the installation must prepare a link from a .so
    # to a versioned file
    # This is common practice by GNU libtool on other platforms
    soname = f"lib{name}.so"
    for dir in libpaths:
        # /lib is a symbolic link to /usr/lib, skip it
        if dir == "/lib":
            continue
        shlib = path.join(dir, soname)
        if path.exists(shlib):
            return soname
    # if we are here, we have not found anything plausible
    return None
```
