## Supplementary software v0.2.1 for "Virtual control arms for paediatric myopia trials: external validation of axial-elongation models": _endian.py

```
import sys
from ctypes import Array, Structure, Union

_array_type = type(Array)

def _other_endian(typ):
    """Return the type with the 'other' byte order.  Simple types like
    c_int and so on already have __ctype_be__ and __ctype_le__
    attributes which contain the types, for more complicated types
    arrays and structures are supported.
    """
    # check _OTHER_ENDIAN attribute (present if typ is primitive type)
    if hasattr(typ, _OTHER_ENDIAN):
        return getattr(typ, _OTHER_ENDIAN)
    # if typ is array
    if isinstance(typ, _array_type):
        return _other_endian(typ._type_) * typ._length_
    # if typ is structure or union
    if issubclass(typ, (Structure, Union)):
        return typ
    raise TypeError("This type does not support other endian: %s" % typ)

class _swapped_meta:
    def __setattr__(self, attrname, value):
        if attrname == "_fields_":
            fields = []
            for desc in value:
                name = desc[0]
                typ = desc[1]
                rest = desc[2:]
                fields.append((name, _other_endian(typ)) + rest)
            value = fields
        super().__setattr__(attrname, value)
class _swapped_struct_meta(_swapped_meta, type(Structure)): pass
class _swapped_union_meta(_swapped_meta, type(Union)): pass

################################################################

# Note: The Structure metaclass checks for the *presence* (not the
# value!) of a _swappedbytes_ attribute to determine the bit order in
# structures containing bit fields.

if sys.byteorder == "little":
    _OTHER_ENDIAN = "__ctype_be__"

    LittleEndianStructure = Structure

    class BigEndianStructure(Structure, metaclass=_swapped_struct_meta):
        """Structure with big endian byte order"""
        __slots__ = ()
        _swappedbytes_ = None

    LittleEndianUnion = Union

    class BigEndianUnion(Union, metaclass=_swapped_union_meta):
        """Union with big endian byte order"""
        __slots__ = ()
        _swappedbytes_ = None

elif sys.byteorder == "big":
    _OTHER_ENDIAN = "__ctype_le__"

    BigEndianStructure = Structure

    class LittleEndianStructure(Structure, metaclass=_swapped_struct_meta):
        """Structure with little endian byte order"""
        __slots__ = ()
        _swappedbytes_ = None

    BigEndianUnion = Union

    class LittleEndianUnion(Union, metaclass=_swapped_union_meta):
        """Union with little endian byte order"""
        __slots__ = ()
        _swappedbytes_ = None

else:
    raise RuntimeError("Invalid byteorder")
```
