## Supplementary software v0.2.1 for "Virtual control arms for paediatric myopia trials: external validation of axial-elongation models": __init__.py

```
"""
Enough Mach-O to make your head spin.

See the relevant header files in /usr/include/mach-o

And also Apple's documentation.
"""

__version__ = '1.0'
```
