## Supplementary software v0.2.1 for "Virtual control arms for paediatric myopia trials: external validation of axial-elongation models": dyld.py

```
"""
dyld emulation
"""

import os
from ctypes.macholib.framework import framework_info
from ctypes.macholib.dylib import dylib_info
from itertools import *
try:
    from _ctypes import _dyld_shared_cache_contains_path
except ImportError:
    def _dyld_shared_cache_contains_path(*args):
        raise NotImplementedError

__all__ = [
    'dyld_find', 'framework_find',
    'framework_info', 'dylib_info',
]

# These are the defaults as per man dyld(1)
#
DEFAULT_FRAMEWORK_FALLBACK = [
    os.path.expanduser("~/Library/Frameworks"),
    "/Library/Frameworks",
    "/Network/Library/Frameworks",
    "/System/Library/Frameworks",
]

DEFAULT_LIBRARY_FALLBACK = [
    os.path.expanduser("~/lib"),
    "/usr/local/lib",
    "/lib",
    "/usr/lib",
]

def dyld_env(env, var):
    if env is None:
        env = os.environ
    rval = env.get(var)
    if rval is None:
        return []
    return rval.split(':')

def dyld_image_suffix(env=None):
    if env is None:
        env = os.environ
    return env.get('DYLD_IMAGE_SUFFIX')

def dyld_framework_path(env=None):
    return dyld_env(env, 'DYLD_FRAMEWORK_PATH')

def dyld_library_path(env=None):
    return dyld_env(env, 'DYLD_LIBRARY_PATH')

def dyld_fallback_framework_path(env=None):
    return dyld_env(env, 'DYLD_FALLBACK_FRAMEWORK_PATH')

def dyld_fallback_library_path(env=None):
    return dyld_env(env, 'DYLD_FALLBACK_LIBRARY_PATH')

def dyld_image_suffix_search(iterator, env=None):
    """For a potential path iterator, add DYLD_IMAGE_SUFFIX semantics"""
    suffix = dyld_image_suffix(env)
    if suffix is None:
        return iterator
    def _inject(iterator=iterator, suffix=suffix):
        for path in iterator:
            if path.endswith('.dylib'):
                yield path[:-len('.dylib')] + suffix + '.dylib'
            else:
                yield path + suffix
            yield path
    return _inject()

def dyld_override_search(name, env=None):
    # If DYLD_FRAMEWORK_PATH is set and this dylib_name is a
    # framework name, use the first file that exists in the framework
    # path if any.  If there is none go on to search the DYLD_LIBRARY_PATH
    # if any.

    framework = framework_info(name)

    if framework is not None:
        for path in dyld_framework_path(env):
            yield os.path.join(path, framework['name'])

    # If DYLD_LIBRARY_PATH is set then use the first file that exists
    # in the path.  If none use the original name.
    for path in dyld_library_path(env):
        yield os.path.join(path, os.path.basename(name))

def dyld_executable_path_search(name, executable_path=None):
    # If we haven't done any searching and found a library and the
    # dylib_name starts with "@executable_path/" then construct the
    # library name.
    if name.startswith('@executable_path/') and executable_path is not None:
        yield os.path.join(executable_path, name[len('@executable_path/'):])

def dyld_default_search(name, env=None):
    yield name

    framework = framework_info(name)

    if framework is not None:
        fallback_framework_path = dyld_fallback_framework_path(env)
        for path in fallback_framework_path:
            yield os.path.join(path, framework['name'])

    fallback_library_path = dyld_fallback_library_path(env)
    for path in fallback_library_path:
        yield os.path.join(path, os.path.basename(name))

    if framework is not None and not fallback_framework_path:
        for path in DEFAULT_FRAMEWORK_FALLBACK:
            yield os.path.join(path, framework['name'])

    if not fallback_library_path:
        for path in DEFAULT_LIBRARY_FALLBACK:
            yield os.path.join(path, os.path.basename(name))

def dyld_find(name, executable_path=None, env=None):
    """
    Find a library or framework using dyld semantics
    """
    for path in dyld_image_suffix_search(chain(
                dyld_override_search(name, env),
                dyld_executable_path_search(name, executable_path),
                dyld_default_search(name, env),
            ), env):

        if os.path.isfile(path):
            return path
        try:
            if _dyld_shared_cache_contains_path(path):
                return path
        except NotImplementedError:
            pass

    raise ValueError("dylib %s could not be found" % (name,))

def framework_find(fn, executable_path=None, env=None):
    """
    Find a framework using dyld semantics in a very loose manner.

    Will take input such as:
        Python
        Python.framework
        Python.framework/Versions/Current
    """
    error = None
    try:
        return dyld_find(fn, executable_path=executable_path, env=env)
    except ValueError as e:
        error = e
    fmwk_index = fn.rfind('.framework')
    if fmwk_index == -1:
        fmwk_index = len(fn)
        fn += '.framework'
    fn = os.path.join(fn, os.path.basename(fn[:fmwk_index]))
    try:
        return dyld_find(fn, executable_path=executable_path, env=env)
    except ValueError:
        raise error
    finally:
        error = None
```
