## Supplementary software v0.2.1 for "Virtual control arms for paediatric myopia trials: external validation of axial-elongation models": dylib.py

```
"""
Generic dylib path manipulation
"""

import re

__all__ = ['dylib_info']

DYLIB_RE = re.compile(r"""(?x)
(?P<location>^.*)(?:^|/)
(?P<name>
    (?P<shortname>\w+?)
    (?:\.(?P<version>[^._]+))?
    (?:_(?P<suffix>[^._]+))?
    \.dylib$
)
""")

def dylib_info(filename):
    """
    A dylib name can take one of the following four forms:
        Location/Name.SomeVersion_Suffix.dylib
        Location/Name.SomeVersion.dylib
        Location/Name_Suffix.dylib
        Location/Name.dylib

    returns None if not found or a mapping equivalent to:
        dict(
            location='Location',
            name='Name.SomeVersion_Suffix.dylib',
            shortname='Name',
            version='SomeVersion',
            suffix='Suffix',
        )

    Note that SomeVersion and Suffix are optional and may be None
    if not present.
    """
    is_dylib = DYLIB_RE.match(filename)
    if not is_dylib:
        return None
    return is_dylib.groupdict()
```
