## Supplementary software v0.2.1 for "Virtual control arms for paediatric myopia trials: external validation of axial-elongation models": fetch_macholib

```
#!/bin/sh
svn export --force http://svn.red-bean.com/bob/macholib/trunk/macholib/ .
```
