## Supplementary software v0.2.1 for "Virtual control arms for paediatric myopia trials: external validation of axial-elongation models": framework.py

```
"""
Generic framework path manipulation
"""

import re

__all__ = ['framework_info']

STRICT_FRAMEWORK_RE = re.compile(r"""(?x)
(?P<location>^.*)(?:^|/)
(?P<name>
    (?P<shortname>\w+).framework/
    (?:Versions/(?P<version>[^/]+)/)?
    (?P=shortname)
    (?:_(?P<suffix>[^_]+))?
)$
""")

def framework_info(filename):
    """
    A framework name can take one of the following four forms:
        Location/Name.framework/Versions/SomeVersion/Name_Suffix
        Location/Name.framework/Versions/SomeVersion/Name
        Location/Name.framework/Name_Suffix
        Location/Name.framework/Name

    returns None if not found, or a mapping equivalent to:
        dict(
            location='Location',
            name='Name.framework/Versions/SomeVersion/Name_Suffix',
            shortname='Name',
            version='SomeVersion',
            suffix='Suffix',
        )

    Note that SomeVersion and Suffix are optional and may be None
    if not present
    """
    is_framework = STRICT_FRAMEWORK_RE.match(filename)
    if not is_framework:
        return None
    return is_framework.groupdict()
```
