## Supplementary software v0.2.1 for "Virtual control arms for paediatric myopia trials: external validation of axial-elongation models": README.ctypes

```
Files in this directory come from Bob Ippolito's py2app.

License: Any components of the py2app suite may be distributed under
the MIT or PSF open source licenses.

This is version 1.0, SVN revision 789, from 2006/01/25.
The main repository is http://svn.red-bean.com/bob/macholib/trunk/macholib/
```
