## Supplementary software v0.2.1 for "Virtual control arms for paediatric myopia trials: external validation of axial-elongation models": util.py

```
import os
import shutil
import subprocess
import sys

# find_library(name) returns the pathname of a library, or None.
if os.name == "nt":

    def _get_build_version():
        """Return the version of MSVC that was used to build Python.

        For Python 2.3 and up, the version number is included in
        sys.version.  For earlier versions, assume the compiler is MSVC 6.
        """
        # This function was copied from Lib/distutils/msvccompiler.py
        prefix = "MSC v."
        i = sys.version.find(prefix)
        if i == -1:
            return 6
        i = i + len(prefix)
        s, rest = sys.version[i:].split(" ", 1)
        majorVersion = int(s[:-2]) - 6
        if majorVersion >= 13:
            majorVersion += 1
        minorVersion = int(s[2:3]) / 10.0
        # I don't think paths are affected by minor version in version 6
        if majorVersion == 6:
            minorVersion = 0
        if majorVersion >= 6:
            return majorVersion + minorVersion
        # else we don't know what version of the compiler this is
        return None

    def find_msvcrt():
        """Return the name of the VC runtime dll"""
        version = _get_build_version()
        if version is None:
            # better be safe than sorry
            return None
        if version <= 6:
            clibname = 'msvcrt'
        elif version <= 13:
            clibname = 'msvcr%d' % (version * 10)
        else:
            # CRT is no longer directly loadable. See issue23606 for the
            # discussion about alternative approaches.
            return None

        # If python was built with in debug mode
        import importlib.machinery
        if '_d.pyd' in importlib.machinery.EXTENSION_SUFFIXES:
            clibname += 'd'
        return clibname+'.dll'

    def find_library(name):
        if name in ('c', 'm'):
            return find_msvcrt()
        # See MSDN for the REAL search order.
        for directory in os.environ['PATH'].split(os.pathsep):
            fname = os.path.join(directory, name)
            if os.path.isfile(fname):
                return fname
            if fname.lower().endswith(".dll"):
                continue
            fname = fname + ".dll"
            if os.path.isfile(fname):
                return fname
        return None

elif os.name == "posix" and sys.platform in {"darwin", "ios", "tvos", "watchos"}:
    from ctypes.macholib.dyld import dyld_find as _dyld_find
    def find_library(name):
        possible = ['lib%s.dylib' % name,
                    '%s.dylib' % name,
                    '%s.framework/%s' % (name, name)]
        for name in possible:
            try:
                return _dyld_find(name)
            except ValueError:
                continue
        return None

elif os.name == "posix" and sys.platform == "emscripten":
    def _is_wasm(filename):
        # Return True if the given file is an WASM module
        wasm_header = b'\x00asm'
        with open(filename, 'br') as thefile:
            return thefile.read(4) == wasm_header

    def find_library(name):
        possible = ['lib%s.so' % name,
                    'lib%s.wasm' % name]

        paths = os.environ.get('LD_LIBRARY_PATH', '')
        for dir in paths.split(":"):
            for name in possible:
                libfile = os.path.join(dir, name)

                if os.path.isfile(libfile):
                    if not _is_wasm(libfile):
                        continue

                    return libfile

        return None

elif sys.platform.startswith("aix"):
    # AIX has two styles of storing shared libraries
    # GNU auto_tools refer to these as svr4 and aix
    # svr4 (System V Release 4) is a regular file, often with .so as suffix
    # AIX style uses an archive (suffix .a) with members (e.g., shr.o, libssl.so)
    # see issue#26439 and _aix.py for more details

    from ctypes._aix import find_library

elif sys.platform == "android":
    def find_library(name):
        directory = "/system/lib"
        if "64" in os.uname().machine:
            directory += "64"

        fname = f"{directory}/lib{name}.so"
        return fname if os.path.isfile(fname) else None

elif os.name == "posix":
    # Andreas Degert's find functions, using gcc, /sbin/ldconfig, objdump
    import re, tempfile

    def _is_elf(filename):
        "Return True if the given file is an ELF file"
        elf_header = b'\x7fELF'
        try:
            with open(filename, 'br') as thefile:
                return thefile.read(4) == elf_header
        except FileNotFoundError:
            return False

    def _findLib_gcc(name):
        # Run GCC's linker with the -t (aka --trace) option and examine the
        # library name it prints out. The GCC command will fail because we
        # haven't supplied a proper program with main(), but that does not
        # matter.
        expr = os.fsencode(r'[^\(\)\s]*lib%s\.[^\(\)\s]*' % re.escape(name))

        c_compiler = shutil.which('gcc')
        if not c_compiler:
            c_compiler = shutil.which('cc')
        if not c_compiler:
            # No C compiler available, give up
            return None

        temp = tempfile.NamedTemporaryFile()
        try:
            args = [c_compiler, '-Wl,-t', '-o', temp.name, '-l' + name]

            env = dict(os.environ)
            env['LC_ALL'] = 'C'
            env['LANG'] = 'C'
            try:
                proc = subprocess.Popen(args,
                                        stdout=subprocess.PIPE,
                                        stderr=subprocess.STDOUT,
                                        env=env)
            except OSError:  # E.g. bad executable
                return None
            with proc:
                trace = proc.stdout.read()
        finally:
            try:
                temp.close()
            except FileNotFoundError:
                # Raised if the file was already removed, which is the normal
                # behaviour of GCC if linking fails
                pass
        res = re.findall(expr, trace)
        if not res:
            return None

        for file in res:
            # Check if the given file is an elf file: gcc can report
            # some files that are linker scripts and not actual
            # shared objects. See bpo-41976 for more details
            if not _is_elf(file):
                continue
            return os.fsdecode(file)


    if sys.platform == "sunos5":
        # use /usr/ccs/bin/dump on solaris
        def _get_soname(f):
            if not f:
                return None

            try:
                proc = subprocess.Popen(("/usr/ccs/bin/dump", "-Lpv", f),
                                        stdout=subprocess.PIPE,
                                        stderr=subprocess.DEVNULL)
            except OSError:  # E.g. command not found
                return None
            with proc:
                data = proc.stdout.read()
            res = re.search(br'\[.*\]\sSONAME\s+([^\s]+)', data)
            if not res:
                return None
            return os.fsdecode(res.group(1))
    else:
        def _get_soname(f):
            # assuming GNU binutils / ELF
            if not f:
                return None
            objdump = shutil.which('objdump')
            if not objdump:
                # objdump is not available, give up
                return None

            try:
                proc = subprocess.Popen((objdump, '-p', '-j', '.dynamic', f),
                                        stdout=subprocess.PIPE,
                                        stderr=subprocess.DEVNULL)
            except OSError:  # E.g. bad executable
                return None
            with proc:
                dump = proc.stdout.read()
            res = re.search(br'\sSONAME\s+([^\s]+)', dump)
            if not res:
                return None
            return os.fsdecode(res.group(1))

    if sys.platform.startswith(("freebsd", "openbsd", "dragonfly")):

        def _num_version(libname):
            # "libxyz.so.MAJOR.MINOR" => [ MAJOR, MINOR ]
            parts = libname.split(b".")
            nums = []
            try:
                while parts:
                    nums.insert(0, int(parts.pop()))
            except ValueError:
                pass
            return nums or [sys.maxsize]

        def find_library(name):
            ename = re.escape(name)
            expr = r':-l%s\.\S+ => \S*/(lib%s\.\S+)' % (ename, ename)
            expr = os.fsencode(expr)

            try:
                proc = subprocess.Popen(('/sbin/ldconfig', '-r'),
                                        stdout=subprocess.PIPE,
                                        stderr=subprocess.DEVNULL)
            except OSError:  # E.g. command not found
                data = b''
            else:
                with proc:
                    data = proc.stdout.read()

            res = re.findall(expr, data)
            if not res:
                return _get_soname(_findLib_gcc(name))
            res.sort(key=_num_version)
            return os.fsdecode(res[-1])

    elif sys.platform == "sunos5":

        def _findLib_crle(name, is64):
            if not os.path.exists('/usr/bin/crle'):
                return None

            env = dict(os.environ)
            env['LC_ALL'] = 'C'

            if is64:
                args = ('/usr/bin/crle', '-64')
            else:
                args = ('/usr/bin/crle',)

            paths = None
            try:
                proc = subprocess.Popen(args,
                                        stdout=subprocess.PIPE,
                                        stderr=subprocess.DEVNULL,
                                        env=env)
            except OSError:  # E.g. bad executable
                return None
            with proc:
                for line in proc.stdout:
                    line = line.strip()
                    if line.startswith(b'Default Library Path (ELF):'):
                        paths = os.fsdecode(line).split()[4]

            if not paths:
                return None

            for dir in paths.split(":"):
                libfile = os.path.join(dir, "lib%s.so" % name)
                if os.path.exists(libfile):
                    return libfile

            return None

        def find_library(name, is64 = False):
            return _get_soname(_findLib_crle(name, is64) or _findLib_gcc(name))

    else:

        def _findSoname_ldconfig(name):
            import struct
            if struct.calcsize('l') == 4:
                machine = os.uname().machine + '-32'
            else:
                machine = os.uname().machine + '-64'
            mach_map = {
                'x86_64-64': 'libc6,x86-64',
                'ppc64-64': 'libc6,64bit',
                'sparc64-64': 'libc6,64bit',
                's390x-64': 'libc6,64bit',
                'ia64-64': 'libc6,IA-64',
                }
            abi_type = mach_map.get(machine, 'libc6')

            # XXX assuming GLIBC's ldconfig (with option -p)
            regex = r'\s+(lib%s\.[^\s]+)\s+\(%s'
            regex = os.fsencode(regex % (re.escape(name), abi_type))
            try:
                with subprocess.Popen(['/sbin/ldconfig', '-p'],
                                      stdin=subprocess.DEVNULL,
                                      stderr=subprocess.DEVNULL,
                                      stdout=subprocess.PIPE,
                                      env={'LC_ALL': 'C', 'LANG': 'C'}) as p:
                    res = re.search(regex, p.stdout.read())
                    if res:
                        return os.fsdecode(res.group(1))
            except OSError:
                pass

        def _findLib_ld(name):
            # See issue #9998 for why this is needed
            expr = r'[^\(\)\s]*lib%s\.[^\(\)\s]*' % re.escape(name)
            cmd = ['ld', '-t']
            libpath = os.environ.get('LD_LIBRARY_PATH')
            if libpath:
                for d in libpath.split(':'):
                    cmd.extend(['-L', d])
            cmd.extend(['-o', os.devnull, '-l%s' % name])
            result = None
            try:
                p = subprocess.Popen(cmd, stdout=subprocess.PIPE,
                                     stderr=subprocess.PIPE,
                                     universal_newlines=True)
                out, _ = p.communicate()
                res = re.findall(expr, os.fsdecode(out))
                for file in res:
                    # Check if the given file is an elf file: gcc can report
                    # some files that are linker scripts and not actual
                    # shared objects. See bpo-41976 for more details
                    if not _is_elf(file):
                        continue
                    return os.fsdecode(file)
            except Exception:
                pass  # result will be None
            return result

        def find_library(name):
            # See issue #9998
            return _findSoname_ldconfig(name) or \
                   _get_soname(_findLib_gcc(name)) or _get_soname(_findLib_ld(name))

################################################################
# test code

def test():
    from ctypes import cdll
    if os.name == "nt":
        print(cdll.msvcrt)
        print(cdll.load("msvcrt"))
        print(find_library("msvcrt"))

    if os.name == "posix":
        # find and load_version
        print(find_library("m"))
        print(find_library("c"))
        print(find_library("bz2"))

        # load
        if sys.platform == "darwin":
            print(cdll.LoadLibrary("libm.dylib"))
            print(cdll.LoadLibrary("libcrypto.dylib"))
            print(cdll.LoadLibrary("libSystem.dylib"))
            print(cdll.LoadLibrary("System.framework/System"))
        # issue-26439 - fix broken test call for AIX
        elif sys.platform.startswith("aix"):
            from ctypes import CDLL
            if sys.maxsize < 2**32:
                print(f"Using CDLL(name, os.RTLD_MEMBER): {CDLL('libc.a(shr.o)', os.RTLD_MEMBER)}")
                print(f"Using cdll.LoadLibrary(): {cdll.LoadLibrary('libc.a(shr.o)')}")
                # librpm.so is only available as 32-bit shared library
                print(find_library("rpm"))
                print(cdll.LoadLibrary("librpm.so"))
            else:
                print(f"Using CDLL(name, os.RTLD_MEMBER): {CDLL('libc.a(shr_64.o)', os.RTLD_MEMBER)}")
                print(f"Using cdll.LoadLibrary(): {cdll.LoadLibrary('libc.a(shr_64.o)')}")
            print(f"crypt\t:: {find_library('crypt')}")
            print(f"crypt\t:: {cdll.LoadLibrary(find_library('crypt'))}")
            print(f"crypto\t:: {find_library('crypto')}")
            print(f"crypto\t:: {cdll.LoadLibrary(find_library('crypto'))}")
        else:
            print(cdll.LoadLibrary("libm.so"))
            print(cdll.LoadLibrary("libcrypt.so"))
            print(find_library("crypt"))

if __name__ == "__main__":
    test()
```
