## Supplementary software v0.2.1 for "Virtual control arms for paediatric myopia trials: external validation of axial-elongation models": wintypes.py

```
# The most useful windows datatypes
import ctypes

BYTE = ctypes.c_ubyte
WORD = ctypes.c_ushort
DWORD = ctypes.c_ulong

#UCHAR = ctypes.c_uchar
CHAR = ctypes.c_char
WCHAR = ctypes.c_wchar
UINT = ctypes.c_uint
INT = ctypes.c_int

DOUBLE = ctypes.c_double
FLOAT = ctypes.c_float

BOOLEAN = BYTE
BOOL = ctypes.c_long

class VARIANT_BOOL(ctypes._SimpleCData):
    _type_ = "v"
    def __repr__(self):
        return "%s(%r)" % (self.__class__.__name__, self.value)

ULONG = ctypes.c_ulong
LONG = ctypes.c_long

USHORT = ctypes.c_ushort
SHORT = ctypes.c_short

# in the windows header files, these are structures.
_LARGE_INTEGER = LARGE_INTEGER = ctypes.c_longlong
_ULARGE_INTEGER = ULARGE_INTEGER = ctypes.c_ulonglong

LPCOLESTR = LPOLESTR = OLESTR = ctypes.c_wchar_p
LPCWSTR = LPWSTR = ctypes.c_wchar_p
LPCSTR = LPSTR = ctypes.c_char_p
LPCVOID = LPVOID = ctypes.c_void_p

# WPARAM is defined as UINT_PTR (unsigned type)
# LPARAM is defined as LONG_PTR (signed type)
if ctypes.sizeof(ctypes.c_long) == ctypes.sizeof(ctypes.c_void_p):
    WPARAM = ctypes.c_ulong
    LPARAM = ctypes.c_long
elif ctypes.sizeof(ctypes.c_longlong) == ctypes.sizeof(ctypes.c_void_p):
    WPARAM = ctypes.c_ulonglong
    LPARAM = ctypes.c_longlong

ATOM = WORD
LANGID = WORD

COLORREF = DWORD
LGRPID = DWORD
LCTYPE = DWORD

LCID = DWORD

################################################################
# HANDLE types
HANDLE = ctypes.c_void_p # in the header files: void *

HACCEL = HANDLE
HBITMAP = HANDLE
HBRUSH = HANDLE
HCOLORSPACE = HANDLE
HDC = HANDLE
HDESK = HANDLE
HDWP = HANDLE
HENHMETAFILE = HANDLE
HFONT = HANDLE
HGDIOBJ = HANDLE
HGLOBAL = HANDLE
HHOOK = HANDLE
HICON = HANDLE
HINSTANCE = HANDLE
HKEY = HANDLE
HKL = HANDLE
HLOCAL = HANDLE
HMENU = HANDLE
HMETAFILE = HANDLE
HMODULE = HANDLE
HMONITOR = HANDLE
HPALETTE = HANDLE
HPEN = HANDLE
HRGN = HANDLE
HRSRC = HANDLE
HSTR = HANDLE
HTASK = HANDLE
HWINSTA = HANDLE
HWND = HANDLE
SC_HANDLE = HANDLE
SERVICE_STATUS_HANDLE = HANDLE

################################################################
# Some important structure definitions

class RECT(ctypes.Structure):
    _fields_ = [("left", LONG),
                ("top", LONG),
                ("right", LONG),
                ("bottom", LONG)]
tagRECT = _RECTL = RECTL = RECT

class _SMALL_RECT(ctypes.Structure):
    _fields_ = [('Left', SHORT),
                ('Top', SHORT),
                ('Right', SHORT),
                ('Bottom', SHORT)]
SMALL_RECT = _SMALL_RECT

class _COORD(ctypes.Structure):
    _fields_ = [('X', SHORT),
                ('Y', SHORT)]

class POINT(ctypes.Structure):
    _fields_ = [("x", LONG),
                ("y", LONG)]
tagPOINT = _POINTL = POINTL = POINT

class SIZE(ctypes.Structure):
    _fields_ = [("cx", LONG),
                ("cy", LONG)]
tagSIZE = SIZEL = SIZE

def RGB(red, green, blue):
    return red + (green << 8) + (blue << 16)

class FILETIME(ctypes.Structure):
    _fields_ = [("dwLowDateTime", DWORD),
                ("dwHighDateTime", DWORD)]
_FILETIME = FILETIME

class MSG(ctypes.Structure):
    _fields_ = [("hWnd", HWND),
                ("message", UINT),
                ("wParam", WPARAM),
                ("lParam", LPARAM),
                ("time", DWORD),
                ("pt", POINT)]
tagMSG = MSG
MAX_PATH = 260

class WIN32_FIND_DATAA(ctypes.Structure):
    _fields_ = [("dwFileAttributes", DWORD),
                ("ftCreationTime", FILETIME),
                ("ftLastAccessTime", FILETIME),
                ("ftLastWriteTime", FILETIME),
                ("nFileSizeHigh", DWORD),
                ("nFileSizeLow", DWORD),
                ("dwReserved0", DWORD),
                ("dwReserved1", DWORD),
                ("cFileName", CHAR * MAX_PATH),
                ("cAlternateFileName", CHAR * 14)]

class WIN32_FIND_DATAW(ctypes.Structure):
    _fields_ = [("dwFileAttributes", DWORD),
                ("ftCreationTime", FILETIME),
                ("ftLastAccessTime", FILETIME),
                ("ftLastWriteTime", FILETIME),
                ("nFileSizeHigh", DWORD),
                ("nFileSizeLow", DWORD),
                ("dwReserved0", DWORD),
                ("dwReserved1", DWORD),
                ("cFileName", WCHAR * MAX_PATH),
                ("cAlternateFileName", WCHAR * 14)]

################################################################
# Pointer types

LPBOOL = PBOOL = ctypes.POINTER(BOOL)
PBOOLEAN = ctypes.POINTER(BOOLEAN)
LPBYTE = PBYTE = ctypes.POINTER(BYTE)
PCHAR = ctypes.POINTER(CHAR)
LPCOLORREF = ctypes.POINTER(COLORREF)
LPDWORD = PDWORD = ctypes.POINTER(DWORD)
LPFILETIME = PFILETIME = ctypes.POINTER(FILETIME)
PFLOAT = ctypes.POINTER(FLOAT)
LPHANDLE = PHANDLE = ctypes.POINTER(HANDLE)
PHKEY = ctypes.POINTER(HKEY)
LPHKL = ctypes.POINTER(HKL)
LPINT = PINT = ctypes.POINTER(INT)
PLARGE_INTEGER = ctypes.POINTER(LARGE_INTEGER)
PLCID = ctypes.POINTER(LCID)
LPLONG = PLONG = ctypes.POINTER(LONG)
LPMSG = PMSG = ctypes.POINTER(MSG)
LPPOINT = PPOINT = ctypes.POINTER(POINT)
PPOINTL = ctypes.POINTER(POINTL)
LPRECT = PRECT = ctypes.POINTER(RECT)
LPRECTL = PRECTL = ctypes.POINTER(RECTL)
LPSC_HANDLE = ctypes.POINTER(SC_HANDLE)
PSHORT = ctypes.POINTER(SHORT)
LPSIZE = PSIZE = ctypes.POINTER(SIZE)
LPSIZEL = PSIZEL = ctypes.POINTER(SIZEL)
PSMALL_RECT = ctypes.POINTER(SMALL_RECT)
LPUINT = PUINT = ctypes.POINTER(UINT)
PULARGE_INTEGER = ctypes.POINTER(ULARGE_INTEGER)
PULONG = ctypes.POINTER(ULONG)
PUSHORT = ctypes.POINTER(USHORT)
PWCHAR = ctypes.POINTER(WCHAR)
LPWIN32_FIND_DATAA = PWIN32_FIND_DATAA = ctypes.POINTER(WIN32_FIND_DATAA)
LPWIN32_FIND_DATAW = PWIN32_FIND_DATAW = ctypes.POINTER(WIN32_FIND_DATAW)
LPWORD = PWORD = ctypes.POINTER(WORD)
```
