## Supplementary software v0.2.1 for "Virtual control arms for paediatric myopia trials: external validation of axial-elongation models": dataclasses.py

```
import re
import sys
import copy
import types
import inspect
import keyword
import itertools
import abc
from reprlib import recursive_repr


__all__ = ['dataclass',
           'field',
           'Field',
           'FrozenInstanceError',
           'InitVar',
           'KW_ONLY',
           'MISSING',

           # Helper functions.
           'fields',
           'asdict',
           'astuple',
           'make_dataclass',
           'replace',
           'is_dataclass',
           ]

# Conditions for adding methods.  The boxes indicate what action the
# dataclass decorator takes.  For all of these tables, when I talk
# about init=, repr=, eq=, order=, unsafe_hash=, or frozen=, I'm
# referring to the arguments to the @dataclass decorator.  When
# checking if a dunder method already exists, I mean check for an
# entry in the class's __dict__.  I never check to see if an attribute
# is defined in a base class.

# Key:
# +=========+=========================================+
# + Value   | Meaning                                 |
# +=========+=========================================+
# | <blank> | No action: no method is added.          |
# +---------+-----------------------------------------+
# | add     | Generated method is added.              |
# +---------+-----------------------------------------+
# | raise   | TypeError is raised.                    |
# +---------+-----------------------------------------+
# | None    | Attribute is set to None.               |
# +=========+=========================================+

# __init__
#
#   +--- init= parameter
#   |
#   v     |       |       |
#         |  no   |  yes  |  <--- class has __init__ in __dict__?
# +=======+=======+=======+
# | False |       |       |
# +-------+-------+-------+
# | True  | add   |       |  <- the default
# +=======+=======+=======+

# __repr__
#
#    +--- repr= parameter
#    |
#    v    |       |       |
#         |  no   |  yes  |  <--- class has __repr__ in __dict__?
# +=======+=======+=======+
# | False |       |       |
# +-------+-------+-------+
# | True  | add   |       |  <- the default
# +=======+=======+=======+


# __setattr__
# __delattr__
#
#    +--- frozen= parameter
#    |
#    v    |       |       |
#         |  no   |  yes  |  <--- class has __setattr__ or __delattr__ in __dict__?
# +=======+=======+=======+
# | False |       |       |  <- the default
# +-------+-------+-------+
# | True  | add   | raise |
# +=======+=======+=======+
# Raise because not adding these methods would break the "frozen-ness"
# of the class.

# __eq__
#
#    +--- eq= parameter
#    |
#    v    |       |       |
#         |  no   |  yes  |  <--- class has __eq__ in __dict__?
# +=======+=======+=======+
# | False |       |       |
# +-------+-------+-------+
# | True  | add   |       |  <- the default
# +=======+=======+=======+

# __lt__
# __le__
# __gt__
# __ge__
#
#    +--- order= parameter
#    |
#    v    |       |       |
#         |  no   |  yes  |  <--- class has any comparison method in __dict__?
# +=======+=======+=======+
# | False |       |       |  <- the default
# +-------+-------+-------+
# | True  | add   | raise |
# +=======+=======+=======+
# Raise because to allow this case would interfere with using
# functools.total_ordering.

# __hash__

#    +------------------- unsafe_hash= parameter
#    |       +----------- eq= parameter
#    |       |       +--- frozen= parameter
#    |       |       |
#    v       v       v    |        |        |
#                         |   no   |  yes   |  <--- class has explicitly defined __hash__
# +=======+=======+=======+========+========+
# | False | False | False |        |        | No __eq__, use the base class __hash__
# +-------+-------+-------+--------+--------+
# | False | False | True  |        |        | No __eq__, use the base class __hash__
# +-------+-------+-------+--------+--------+
# | False | True  | False | None   |        | <-- the default, not hashable
# +-------+-------+-------+--------+--------+
# | False | True  | True  | add    |        | Frozen, so hashable, allows override
# +-------+-------+-------+--------+--------+
# | True  | False | False | add    | raise  | Has no __eq__, but hashable
# +-------+-------+-------+--------+--------+
# | True  | False | True  | add    | raise  | Has no __eq__, but hashable
# +-------+-------+-------+--------+--------+
# | True  | True  | False | add    | raise  | Not frozen, but hashable
# +-------+-------+-------+--------+--------+
# | True  | True  | True  | add    | raise  | Frozen, so hashable
# +=======+=======+=======+========+========+
# For boxes that are blank, __hash__ is untouched and therefore
# inherited from the base class.  If the base is object, then
# id-based hashing is used.
#
# Note that a class may already have __hash__=None if it specified an
# __eq__ method in the class body (not one that was created by
# @dataclass).
#
# See _hash_action (below) for a coded version of this table.

# __match_args__
#
#    +--- match_args= parameter
#    |
#    v    |       |       |
#         |  no   |  yes  |  <--- class has __match_args__ in __dict__?
# +=======+=======+=======+
# | False |       |       |
# +-------+-------+-------+
# | True  | add   |       |  <- the default
# +=======+=======+=======+
# __match_args__ is always added unless the class already defines it. It is a
# tuple of __init__ parameter names; non-init fields must be matched by keyword.


# Raised when an attempt is made to modify a frozen class.
class FrozenInstanceError(AttributeError): pass

# A sentinel object for default values to signal that a default
# factory will be used.  This is given a nice repr() which will appear
# in the function signature of dataclasses' constructors.
class _HAS_DEFAULT_FACTORY_CLASS:
    def __repr__(self):
        return '<factory>'
_HAS_DEFAULT_FACTORY = _HAS_DEFAULT_FACTORY_CLASS()

# A sentinel object to detect if a parameter is supplied or not.  Use
# a class to give it a better repr.
class _MISSING_TYPE:
    pass
MISSING = _MISSING_TYPE()

# A sentinel object to indicate that following fields are keyword-only by
# default.  Use a class to give it a better repr.
class _KW_ONLY_TYPE:
    pass
KW_ONLY = _KW_ONLY_TYPE()

# Since most per-field metadata will be unused, create an empty
# read-only proxy that can be shared among all fields.
_EMPTY_METADATA = types.MappingProxyType({})

# Markers for the various kinds of fields and pseudo-fields.
class _FIELD_BASE:
    def __init__(self, name):
        self.name = name
    def __repr__(self):
        return self.name
_FIELD = _FIELD_BASE('_FIELD')
_FIELD_CLASSVAR = _FIELD_BASE('_FIELD_CLASSVAR')
_FIELD_INITVAR = _FIELD_BASE('_FIELD_INITVAR')

# The name of an attribute on the class where we store the Field
# objects.  Also used to check if a class is a Data Class.
_FIELDS = '__dataclass_fields__'

# The name of an attribute on the class that stores the parameters to
# @dataclass.
_PARAMS = '__dataclass_params__'

# The name of the function, that if it exists, is called at the end of
# __init__.
_POST_INIT_NAME = '__post_init__'

# String regex that string annotations for ClassVar or InitVar must match.
# Allows "identifier.identifier[" or "identifier[".
# https://bugs.python.org/issue33453 for details.
_MODULE_IDENTIFIER_RE = re.compile(r'^(?:\s*(\w+)\s*\.)?\s*(\w+)')

# Atomic immutable types which don't require any recursive handling and for which deepcopy
# returns the same object. We can provide a fast-path for these types in asdict and astuple.
_ATOMIC_TYPES = frozenset({
    # Common JSON Serializable types
    types.NoneType,
    bool,
    int,
    float,
    str,
    # Other common types
    complex,
    bytes,
    # Other types that are also unaffected by deepcopy
    types.EllipsisType,
    types.NotImplementedType,
    types.CodeType,
    types.BuiltinFunctionType,
    types.FunctionType,
    type,
    range,
    property,
})


class InitVar:
    __slots__ = ('type', )

    def __init__(self, type):
        self.type = type

    def __repr__(self):
        if isinstance(self.type, type):
            type_name = self.type.__name__
        else:
            # typing objects, e.g. List[int]
            type_name = repr(self.type)
        return f'dataclasses.InitVar[{type_name}]'

    def __class_getitem__(cls, type):
        return InitVar(type)

# Instances of Field are only ever created from within this module,
# and only from the field() function, although Field instances are
# exposed externally as (conceptually) read-only objects.
#
# name and type are filled in after the fact, not in __init__.
# They're not known at the time this class is instantiated, but it's
# convenient if they're available later.
#
# When cls._FIELDS is filled in with a list of Field objects, the name
# and type fields will have been populated.
class Field:
    __slots__ = ('name',
                 'type',
                 'default',
                 'default_factory',
                 'repr',
                 'hash',
                 'init',
                 'compare',
                 'metadata',
                 'kw_only',
                 '_field_type',  # Private: not to be used by user code.
                 )

    def __init__(self, default, default_factory, init, repr, hash, compare,
                 metadata, kw_only):
        self.name = None
        self.type = None
        self.default = default
        self.default_factory = default_factory
        self.init = init
        self.repr = repr
        self.hash = hash
        self.compare = compare
        self.metadata = (_EMPTY_METADATA
                         if metadata is None else
                         types.MappingProxyType(metadata))
        self.kw_only = kw_only
        self._field_type = None

    @recursive_repr()
    def __repr__(self):
        return ('Field('
                f'name={self.name!r},'
                f'type={self.type!r},'
                f'default={self.default!r},'
                f'default_factory={self.default_factory!r},'
                f'init={self.init!r},'
                f'repr={self.repr!r},'
                f'hash={self.hash!r},'
                f'compare={self.compare!r},'
                f'metadata={self.metadata!r},'
                f'kw_only={self.kw_only!r},'
                f'_field_type={self._field_type}'
                ')')

    # This is used to support the PEP 487 __set_name__ protocol in the
    # case where we're using a field that contains a descriptor as a
    # default value.  For details on __set_name__, see
    # https://peps.python.org/pep-0487/#implementation-details.
    #
    # Note that in _process_class, this Field object is overwritten
    # with the default value, so the end result is a descriptor that
    # had __set_name__ called on it at the right time.
    def __set_name__(self, owner, name):
        func = getattr(type(self.default), '__set_name__', None)
        if func:
            # There is a __set_name__ method on the descriptor, call
            # it.
            func(self.default, owner, name)

    __class_getitem__ = classmethod(types.GenericAlias)


class _DataclassParams:
    __slots__ = ('init',
                 'repr',
                 'eq',
                 'order',
                 'unsafe_hash',
                 'frozen',
                 'match_args',
                 'kw_only',
                 'slots',
                 'weakref_slot',
                 )

    def __init__(self,
                 init, repr, eq, order, unsafe_hash, frozen,
                 match_args, kw_only, slots, weakref_slot):
        self.init = init
        self.repr = repr
        self.eq = eq
        self.order = order
        self.unsafe_hash = unsafe_hash
        self.frozen = frozen
        self.match_args = match_args
        self.kw_only = kw_only
        self.slots = slots
        self.weakref_slot = weakref_slot

    def __repr__(self):
        return ('_DataclassParams('
                f'init={self.init!r},'
                f'repr={self.repr!r},'
                f'eq={self.eq!r},'
                f'order={self.order!r},'
                f'unsafe_hash={self.unsafe_hash!r},'
                f'frozen={self.frozen!r},'
                f'match_args={self.match_args!r},'
                f'kw_only={self.kw_only!r},'
                f'slots={self.slots!r},'
                f'weakref_slot={self.weakref_slot!r}'
                ')')


# This function is used instead of exposing Field creation directly,
# so that a type checker can be told (via overloads) that this is a
# function whose type depends on its parameters.
def field(*, default=MISSING, default_factory=MISSING, init=True, repr=True,
          hash=None, compare=True, metadata=None, kw_only=MISSING):
    """Return an object to identify dataclass fields.

    default is the default value of the field.  default_factory is a
    0-argument function called to initialize a field's value.  If init
    is true, the field will be a parameter to the class's __init__()
    function.  If repr is true, the field will be included in the
    object's repr().  If hash is true, the field will be included in the
    object's hash().  If compare is true, the field will be used in
    comparison functions.  metadata, if specified, must be a mapping
    which is stored but not otherwise examined by dataclass.  If kw_only
    is true, the field will become a keyword-only parameter to
    __init__().

    It is an error to specify both default and default_factory.
    """

    if default is not MISSING and default_factory is not MISSING:
        raise ValueError('cannot specify both default and default_factory')
    return Field(default, default_factory, init, repr, hash, compare,
                 metadata, kw_only)


def _fields_in_init_order(fields):
    # Returns the fields as __init__ will output them.  It returns 2 tuples:
    # the first for normal args, and the second for keyword args.

    return (tuple(f for f in fields if f.init and not f.kw_only),
            tuple(f for f in fields if f.init and f.kw_only)
            )


def _tuple_str(obj_name, fields):
    # Return a string representing each field of obj_name as a tuple
    # member.  So, if fields is ['x', 'y'] and obj_name is "self",
    # return "(self.x,self.y)".

    # Special case for the 0-tuple.
    if not fields:
        return '()'
    # Note the trailing comma, needed if this turns out to be a 1-tuple.
    return f'({",".join([f"{obj_name}.{f.name}" for f in fields])},)'


class _FuncBuilder:
    def __init__(self, globals):
        self.names = []
        self.src = []
        self.globals = globals
        self.locals = {}
        self.overwrite_errors = {}
        self.unconditional_adds = {}

    def add_fn(self, name, args, body, *, locals=None, return_type=MISSING,
               overwrite_error=False, unconditional_add=False, decorator=None):
        if locals is not None:
            self.locals.update(locals)

        # Keep track if this method is allowed to be overwritten if it already
        # exists in the class.  The error is method-specific, so keep it with
        # the name.  We'll use this when we generate all of the functions in
        # the add_fns_to_class call.  overwrite_error is either True, in which
        # case we'll raise an error, or it's a string, in which case we'll
        # raise an error and append this string.
        if overwrite_error:
            self.overwrite_errors[name] = overwrite_error

        # Should this function always overwrite anything that's already in the
        # class?  The default is to not overwrite a function that already
        # exists.
        if unconditional_add:
            self.unconditional_adds[name] = True

        self.names.append(name)

        if return_type is not MISSING:
            self.locals[f'__dataclass_{name}_return_type__'] = return_type
            return_annotation = f'->__dataclass_{name}_return_type__'
        else:
            return_annotation = ''
        args = ','.join(args)
        body = '\n'.join(body)

        # Compute the text of the entire function, add it to the text we're generating.
        self.src.append(f'{f' {decorator}\n' if decorator else ''} def {name}({args}){return_annotation}:\n{body}')

    def add_fns_to_class(self, cls):
        # The source to all of the functions we're generating.
        fns_src = '\n'.join(self.src)

        # The locals they use.
        local_vars = ','.join(self.locals.keys())

        # The names of all of the functions, used for the return value of the
        # outer function.  Need to handle the 0-tuple specially.
        if len(self.names) == 0:
            return_names = '()'
        else:
            return_names  =f'({",".join(self.names)},)'

        # txt is the entire function we're going to execute, including the
        # bodies of the functions we're defining.  Here's a greatly simplified
        # version:
        # def __create_fn__():
        #  def __init__(self, x, y):
        #   self.x = x
        #   self.y = y
        #  @recursive_repr
        #  def __repr__(self):
        #   return f"cls(x={self.x!r},y={self.y!r})"
        # return __init__,__repr__

        txt = f"def __create_fn__({local_vars}):\n{fns_src}\n return {return_names}"
        ns = {}
        exec(txt, self.globals, ns)
        fns = ns['__create_fn__'](**self.locals)

        # Now that we've generated the functions, assign them into cls.
        for name, fn in zip(self.names, fns):
            fn.__qualname__ = f"{cls.__qualname__}.{fn.__name__}"
            if self.unconditional_adds.get(name, False):
                setattr(cls, name, fn)
            else:
                already_exists = _set_new_attribute(cls, name, fn)

                # See if it's an error to overwrite this particular function.
                if already_exists and (msg_extra := self.overwrite_errors.get(name)):
                    error_msg = (f'Cannot overwrite attribute {fn.__name__} '
                                 f'in class {cls.__name__}')
                    if not msg_extra is True:
                        error_msg = f'{error_msg} {msg_extra}'

                    raise TypeError(error_msg)


def _field_assign(frozen, name, value, self_name):
    # If we're a frozen class, then assign to our fields in __init__
    # via object.__setattr__.  Otherwise, just use a simple
    # assignment.
    #
    # self_name is what "self" is called in this function: don't
    # hard-code "self", since that might be a field name.
    if frozen:
        return f'  __dataclass_builtins_object__.__setattr__({self_name},{name!r},{value})'
    return f'  {self_name}.{name}={value}'


def _field_init(f, frozen, globals, self_name, slots):
    # Return the text of the line in the body of __init__ that will
    # initialize this field.

    default_name = f'__dataclass_dflt_{f.name}__'
    if f.default_factory is not MISSING:
        if f.init:
            # This field has a default factory.  If a parameter is
            # given, use it.  If not, call the factory.
            globals[default_name] = f.default_factory
            value = (f'{default_name}() '
                     f'if {f.name} is __dataclass_HAS_DEFAULT_FACTORY__ '
                     f'else {f.name}')
        else:
            # This is a field that's not in the __init__ params, but
            # has a default factory function.  It needs to be
            # initialized here by calling the factory function,
            # because there's no other way to initialize it.

            # For a field initialized with a default=defaultvalue, the
            # class dict just has the default value
            # (cls.fieldname=defaultvalue).  But that won't work for a
            # default factory, the factory must be called in __init__
            # and we must assign that to self.fieldname.  We can't
            # fall back to the class dict's value, both because it's
            # not set, and because it might be different per-class
            # (which, after all, is why we have a factory function!).

            globals[default_name] = f.default_factory
            value = f'{default_name}()'
    else:
        # No default factory.
        if f.init:
            if f.default is MISSING:
                # There's no default, just do an assignment.
                value = f.name
            elif f.default is not MISSING:
                globals[default_name] = f.default
                value = f.name
        else:
            # If the class has slots, then initialize this field.
            if slots and f.default is not MISSING:
                globals[default_name] = f.default
                value = default_name
            else:
                # This field does not need initialization: reading from it will
                # just use the class attribute that contains the default.
                # Signify that to the caller by returning None.
                return None

    # Only test this now, so that we can create variables for the
    # default.  However, return None to signify that we're not going
    # to actually do the assignment statement for InitVars.
    if f._field_type is _FIELD_INITVAR:
        return None

    # Now, actually generate the field assignment.
    return _field_assign(frozen, f.name, value, self_name)


def _init_param(f):
    # Return the __init__ parameter string for this field.  For
    # example, the equivalent of 'x:int=3' (except instead of 'int',
    # reference a variable set to int, and instead of '3', reference a
    # variable set to 3).
    if f.default is MISSING and f.default_factory is MISSING:
        # There's no default, and no default_factory, just output the
        # variable name and type.
        default = ''
    elif f.default is not MISSING:
        # There's a default, this will be the name that's used to look
        # it up.
        default = f'=__dataclass_dflt_{f.name}__'
    elif f.default_factory is not MISSING:
        # There's a factory function.  Set a marker.
        default = '=__dataclass_HAS_DEFAULT_FACTORY__'
    return f'{f.name}:__dataclass_type_{f.name}__{default}'


def _init_fn(fields, std_fields, kw_only_fields, frozen, has_post_init,
             self_name, func_builder, slots):
    # fields contains both real fields and InitVar pseudo-fields.

    # Make sure we don't have fields without defaults following fields
    # with defaults.  This actually would be caught when exec-ing the
    # function source code, but catching it here gives a better error
    # message, and future-proofs us in case we build up the function
    # using ast.

    seen_default = None
    for f in std_fields:
        # Only consider the non-kw-only fields in the __init__ call.
        if f.init:
            if not (f.default is MISSING and f.default_factory is MISSING):
                seen_default = f
            elif seen_default:
                raise TypeError(f'non-default argument {f.name!r} '
                                f'follows default argument {seen_default.name!r}')

    locals = {**{f'__dataclass_type_{f.name}__': f.type for f in fields},
              **{'__dataclass_HAS_DEFAULT_FACTORY__': _HAS_DEFAULT_FACTORY,
                 '__dataclass_builtins_object__': object,
                 }
              }

    body_lines = []
    for f in fields:
        line = _field_init(f, frozen, locals, self_name, slots)
        # line is None means that this field doesn't require
        # initialization (it's a pseudo-field).  Just skip it.
        if line:
            body_lines.append(line)

    # Does this class have a post-init function?
    if has_post_init:
        params_str = ','.join(f.name for f in fields
                              if f._field_type is _FIELD_INITVAR)
        body_lines.append(f'  {self_name}.{_POST_INIT_NAME}({params_str})')

    # If no body lines, use 'pass'.
    if not body_lines:
        body_lines = ['  pass']

    _init_params = [_init_param(f) for f in std_fields]
    if kw_only_fields:
        # Add the keyword-only args.  Because the * can only be added if
        # there's at least one keyword-only arg, there needs to be a test here
        # (instead of just concatenting the lists together).
        _init_params += ['*']
        _init_params += [_init_param(f) for f in kw_only_fields]
    func_builder.add_fn('__init__',
                        [self_name] + _init_params,
                        body_lines,
                        locals=locals,
                        return_type=None)


def _frozen_get_del_attr(cls, fields, func_builder):
    locals = {'cls': cls,
              'FrozenInstanceError': FrozenInstanceError}
    condition = 'type(self) is cls'
    if fields:
        condition += ' or name in {' + ', '.join(repr(f.name) for f in fields) + '}'

    func_builder.add_fn('__setattr__',
                        ('self', 'name', 'value'),
                        (f'  if {condition}:',
                          '   raise FrozenInstanceError(f"cannot assign to field {name!r}")',
                         f'  super(cls, self).__setattr__(name, value)'),
                        locals=locals,
                        overwrite_error=True)
    func_builder.add_fn('__delattr__',
                        ('self', 'name'),
                        (f'  if {condition}:',
                          '   raise FrozenInstanceError(f"cannot delete field {name!r}")',
                         f'  super(cls, self).__delattr__(name)'),
                        locals=locals,
                        overwrite_error=True)


def _is_classvar(a_type, typing):
    # This test uses a typing internal class, but it's the best way to
    # test if this is a ClassVar.
    return (a_type is typing.ClassVar
            or (type(a_type) is typing._GenericAlias
                and a_type.__origin__ is typing.ClassVar))


def _is_initvar(a_type, dataclasses):
    # The module we're checking against is the module we're
    # currently in (dataclasses.py).
    return (a_type is dataclasses.InitVar
            or type(a_type) is dataclasses.InitVar)

def _is_kw_only(a_type, dataclasses):
    return a_type is dataclasses.KW_ONLY


def _is_type(annotation, cls, a_module, a_type, is_type_predicate):
    # Given a type annotation string, does it refer to a_type in
    # a_module?  For example, when checking that annotation denotes a
    # ClassVar, then a_module is typing, and a_type is
    # typing.ClassVar.

    # It's possible to look up a_module given a_type, but it involves
    # looking in sys.modules (again!), and seems like a waste since
    # the caller already knows a_module.

    # - annotation is a string type annotation
    # - cls is the class that this annotation was found in
    # - a_module is the module we want to match
    # - a_type is the type in that module we want to match
    # - is_type_predicate is a function called with (obj, a_module)
    #   that determines if obj is of the desired type.

    # Since this test does not do a local namespace lookup (and
    # instead only a module (global) lookup), there are some things it
    # gets wrong.

    # With string annotations, cv0 will be detected as a ClassVar:
    #   CV = ClassVar
    #   @dataclass
    #   class C0:
    #     cv0: CV

    # But in this example cv1 will not be detected as a ClassVar:
    #   @dataclass
    #   class C1:
    #     CV = ClassVar
    #     cv1: CV

    # In C1, the code in this function (_is_type) will look up "CV" in
    # the module and not find it, so it will not consider cv1 as a
    # ClassVar.  This is a fairly obscure corner case, and the best
    # way to fix it would be to eval() the string "CV" with the
    # correct global and local namespaces.  However that would involve
    # a eval() penalty for every single field of every dataclass
    # that's defined.  It was judged not worth it.

    match = _MODULE_IDENTIFIER_RE.match(annotation)
    if match:
        ns = None
        module_name = match.group(1)
        if not module_name:
            # No module name, assume the class's module did
            # "from dataclasses import InitVar".
            ns = sys.modules.get(cls.__module__).__dict__
        else:
            # Look up module_name in the class's module.
            module = sys.modules.get(cls.__module__)
            if module and module.__dict__.get(module_name) is a_module:
                ns = sys.modules.get(a_type.__module__).__dict__
        if ns and is_type_predicate(ns.get(match.group(2)), a_module):
            return True
    return False


def _get_field(cls, a_name, a_type, default_kw_only):
    # Return a Field object for this field name and type.  ClassVars and
    # InitVars are also returned, but marked as such (see f._field_type).
    # default_kw_only is the value of kw_only to use if there isn't a field()
    # that defines it.

    # If the default value isn't derived from Field, then it's only a
    # normal default value.  Convert it to a Field().
    default = getattr(cls, a_name, MISSING)
    if isinstance(default, Field):
        f = default
    else:
        if isinstance(default, types.MemberDescriptorType):
            # This is a field in __slots__, so it has no default value.
            default = MISSING
        f = field(default=default)

    # Only at this point do we know the name and the type.  Set them.
    f.name = a_name
    f.type = a_type

    # Assume it's a normal field until proven otherwise.  We're next
    # going to decide if it's a ClassVar or InitVar, everything else
    # is just a normal field.
    f._field_type = _FIELD

    # In addition to checking for actual types here, also check for
    # string annotations.  get_type_hints() won't always work for us
    # (see https://github.com/python/typing/issues/508 for example),
    # plus it's expensive and would require an eval for every string
    # annotation.  So, make a best effort to see if this is a ClassVar
    # or InitVar using regex's and checking that the thing referenced
    # is actually of the correct type.

    # For the complete discussion, see https://bugs.python.org/issue33453

    # If typing has not been imported, then it's impossible for any
    # annotation to be a ClassVar.  So, only look for ClassVar if
    # typing has been imported by any module (not necessarily cls's
    # module).
    typing = sys.modules.get('typing')
    if typing:
        if (_is_classvar(a_type, typing)
            or (isinstance(f.type, str)
                and _is_type(f.type, cls, typing, typing.ClassVar,
                             _is_classvar))):
            f._field_type = _FIELD_CLASSVAR

    # If the type is InitVar, or if it's a matching string annotation,
    # then it's an InitVar.
    if f._field_type is _FIELD:
        # The module we're checking against is the module we're
        # currently in (dataclasses.py).
        dataclasses = sys.modules[__name__]
        if (_is_initvar(a_type, dataclasses)
            or (isinstance(f.type, str)
                and _is_type(f.type, cls, dataclasses, dataclasses.InitVar,
                             _is_initvar))):
            f._field_type = _FIELD_INITVAR

    # Validations for individual fields.  This is delayed until now,
    # instead of in the Field() constructor, since only here do we
    # know the field name, which allows for better error reporting.

    # Special restrictions for ClassVar and InitVar.
    if f._field_type in (_FIELD_CLASSVAR, _FIELD_INITVAR):
        if f.default_factory is not MISSING:
            raise TypeError(f'field {f.name} cannot have a '
                            'default factory')
        # Should I check for other field settings? default_factory
        # seems the most serious to check for.  Maybe add others.  For
        # example, how about init=False (or really,
        # init=<not-the-default-init-value>)?  It makes no sense for
        # ClassVar and InitVar to specify init=<anything>.

    # kw_only validation and assignment.
    if f._field_type in (_FIELD, _FIELD_INITVAR):
        # For real and InitVar fields, if kw_only wasn't specified use the
        # default value.
        if f.kw_only is MISSING:
            f.kw_only = default_kw_only
    else:
        # Make sure kw_only isn't set for ClassVars
        assert f._field_type is _FIELD_CLASSVAR
        if f.kw_only is not MISSING:
            raise TypeError(f'field {f.name} is a ClassVar but specifies '
                            'kw_only')

    # For real fields, disallow mutable defaults.  Use unhashable as a proxy
    # indicator for mutability.  Read the __hash__ attribute from the class,
    # not the instance.
    if f._field_type is _FIELD and f.default.__class__.__hash__ is None:
        raise ValueError(f'mutable default {type(f.default)} for field '
                         f'{f.name} is not allowed: use default_factory')

    return f

def _set_new_attribute(cls, name, value):
    # Never overwrites an existing attribute.  Returns True if the
    # attribute already exists.
    if name in cls.__dict__:
        return True
    setattr(cls, name, value)
    return False


# Decide if/how we're going to create a hash function.  Key is
# (unsafe_hash, eq, frozen, does-hash-exist).  Value is the action to
# take.  The common case is to do nothing, so instead of providing a
# function that is a no-op, use None to signify that.

def _hash_set_none(cls, fields, func_builder):
    # It's sort of a hack that I'm setting this here, instead of at
    # func_builder.add_fns_to_class time, but since this is an exceptional case
    # (it's not setting an attribute to a function, but to a scalar value),
    # just do it directly here.  I might come to regret this.
    cls.__hash__ = None

def _hash_add(cls, fields, func_builder):
    flds = [f for f in fields if (f.compare if f.hash is None else f.hash)]
    self_tuple = _tuple_str('self', flds)
    func_builder.add_fn('__hash__',
                        ('self',),
                        [f'  return hash({self_tuple})'],
                        unconditional_add=True)

def _hash_exception(cls, fields, func_builder):
    # Raise an exception.
    raise TypeError(f'Cannot overwrite attribute __hash__ '
                    f'in class {cls.__name__}')

#
#                +-------------------------------------- unsafe_hash?
#                |      +------------------------------- eq?
#                |      |      +------------------------ frozen?
#                |      |      |      +----------------  has-explicit-hash?
#                |      |      |      |
#                |      |      |      |        +-------  action
#                |      |      |      |        |
#                v      v      v      v        v
_hash_action = {(False, False, False, False): None,
                (False, False, False, True ): None,
                (False, False, True,  False): None,
                (False, False, True,  True ): None,
                (False, True,  False, False): _hash_set_none,
                (False, True,  False, True ): None,
                (False, True,  True,  False): _hash_add,
                (False, True,  True,  True ): None,
                (True,  False, False, False): _hash_add,
                (True,  False, False, True ): _hash_exception,
                (True,  False, True,  False): _hash_add,
                (True,  False, True,  True ): _hash_exception,
                (True,  True,  False, False): _hash_add,
                (True,  True,  False, True ): _hash_exception,
                (True,  True,  True,  False): _hash_add,
                (True,  True,  True,  True ): _hash_exception,
                }
# See https://bugs.python.org/issue32929#msg312829 for an if-statement
# version of this table.


def _process_class(cls, init, repr, eq, order, unsafe_hash, frozen,
                   match_args, kw_only, slots, weakref_slot):
    # Now that dicts retain insertion order, there's no reason to use
    # an ordered dict.  I am leveraging that ordering here, because
    # derived class fields overwrite base class fields, but the order
    # is defined by the base class, which is found first.
    fields = {}

    if cls.__module__ in sys.modules:
        globals = sys.modules[cls.__module__].__dict__
    else:
        # Theoretically this can happen if someone writes
        # a custom string to cls.__module__.  In which case
        # such dataclass won't be fully introspectable
        # (w.r.t. typing.get_type_hints) but will still function
        # correctly.
        globals = {}

    setattr(cls, _PARAMS, _DataclassParams(init, repr, eq, order,
                                           unsafe_hash, frozen,
                                           match_args, kw_only,
                                           slots, weakref_slot))

    # Find our base classes in reverse MRO order, and exclude
    # ourselves.  In reversed order so that more derived classes
    # override earlier field definitions in base classes.  As long as
    # we're iterating over them, see if all or any of them are frozen.
    any_frozen_base = False
    # By default `all_frozen_bases` is `None` to represent a case,
    # where some dataclasses does not have any bases with `_FIELDS`
    all_frozen_bases = None
    has_dataclass_bases = False
    for b in cls.__mro__[-1:0:-1]:
        # Only process classes that have been processed by our
        # decorator.  That is, they have a _FIELDS attribute.
        base_fields = getattr(b, _FIELDS, None)
        if base_fields is not None:
            has_dataclass_bases = True
            for f in base_fields.values():
                fields[f.name] = f
            if all_frozen_bases is None:
                all_frozen_bases = True
            current_frozen = getattr(b, _PARAMS).frozen
            all_frozen_bases = all_frozen_bases and current_frozen
            any_frozen_base = any_frozen_base or current_frozen

    # Annotations defined specifically in this class (not in base classes).
    #
    # Fields are found from cls_annotations, which is guaranteed to be
    # ordered.  Default values are from class attributes, if a field
    # has a default.  If the default value is a Field(), then it
    # contains additional info beyond (and possibly including) the
    # actual default value.  Pseudo-fields ClassVars and InitVars are
    # included, despite the fact that they're not real fields.  That's
    # dealt with later.
    cls_annotations = inspect.get_annotations(cls)

    # Now find fields in our class.  While doing so, validate some
    # things, and set the default values (as class attributes) where
    # we can.
    cls_fields = []
    # Get a reference to this module for the _is_kw_only() test.
    KW_ONLY_seen = False
    dataclasses = sys.modules[__name__]
    for name, type in cls_annotations.items():
        # See if this is a marker to change the value of kw_only.
        if (_is_kw_only(type, dataclasses)
            or (isinstance(type, str)
                and _is_type(type, cls, dataclasses, dataclasses.KW_ONLY,
                             _is_kw_only))):
            # Switch the default to kw_only=True, and ignore this
            # annotation: it's not a real field.
            if KW_ONLY_seen:
                raise TypeError(f'{name!r} is KW_ONLY, but KW_ONLY '
                                'has already been specified')
            KW_ONLY_seen = True
            kw_only = True
        else:
            # Otherwise it's a field of some type.
            cls_fields.append(_get_field(cls, name, type, kw_only))

    for f in cls_fields:
        fields[f.name] = f

        # If the class attribute (which is the default value for this
        # field) exists and is of type 'Field', replace it with the
        # real default.  This is so that normal class introspection
        # sees a real default value, not a Field.
        if isinstance(getattr(cls, f.name, None), Field):
            if f.default is MISSING:
                # If there's no default, delete the class attribute.
                # This happens if we specify field(repr=False), for
                # example (that is, we specified a field object, but
                # no default value).  Also if we're using a default
                # factory.  The class attribute should not be set at
                # all in the post-processed class.
                delattr(cls, f.name)
            else:
                setattr(cls, f.name, f.default)

    # Do we have any Field members that don't also have annotations?
    for name, value in cls.__dict__.items():
        if isinstance(value, Field) and not name in cls_annotations:
            raise TypeError(f'{name!r} is a field but has no type annotation')

    # Check rules that apply if we are derived from any dataclasses.
    if has_dataclass_bases:
        # Raise an exception if any of our bases are frozen, but we're not.
        if any_frozen_base and not frozen:
            raise TypeError('cannot inherit non-frozen dataclass from a '
                            'frozen one')

        # Raise an exception if we're frozen, but none of our bases are.
        if all_frozen_bases is False and frozen:
            raise TypeError('cannot inherit frozen dataclass from a '
                            'non-frozen one')

    # Remember all of the fields on our class (including bases).  This
    # also marks this class as being a dataclass.
    setattr(cls, _FIELDS, fields)

    # Was this class defined with an explicit __hash__?  Note that if
    # __eq__ is defined in this class, then python will automatically
    # set __hash__ to None.  This is a heuristic, as it's possible
    # that such a __hash__ == None was not auto-generated, but it's
    # close enough.
    class_hash = cls.__dict__.get('__hash__', MISSING)
    has_explicit_hash = not (class_hash is MISSING or
                             (class_hash is None and '__eq__' in cls.__dict__))

    # If we're generating ordering methods, we must be generating the
    # eq methods.
    if order and not eq:
        raise ValueError('eq must be true if order is true')

    # Include InitVars and regular fields (so, not ClassVars).  This is
    # initialized here, outside of the "if init:" test, because std_init_fields
    # is used with match_args, below.
    all_init_fields = [f for f in fields.values()
                       if f._field_type in (_FIELD, _FIELD_INITVAR)]
    (std_init_fields,
     kw_only_init_fields) = _fields_in_init_order(all_init_fields)

    func_builder = _FuncBuilder(globals)

    if init:
        # Does this class have a post-init function?
        has_post_init = hasattr(cls, _POST_INIT_NAME)

        _init_fn(all_init_fields,
                 std_init_fields,
                 kw_only_init_fields,
                 frozen,
                 has_post_init,
                 # The name to use for the "self"
                 # param in __init__.  Use "self"
                 # if possible.
                 '__dataclass_self__' if 'self' in fields
                 else 'self',
                 func_builder,
                 slots,
                 )

    _set_new_attribute(cls, '__replace__', _replace)

    # Get the fields as a list, and include only real fields.  This is
    # used in all of the following methods.
    field_list = [f for f in fields.values() if f._field_type is _FIELD]

    if repr:
        flds = [f for f in field_list if f.repr]
        func_builder.add_fn('__repr__',
                            ('self',),
                            ['  return f"{self.__class__.__qualname__}(' +
                             ', '.join([f"{f.name}={{self.{f.name}!r}}"
                                        for f in flds]) + ')"'],
                            locals={'__dataclasses_recursive_repr': recursive_repr},
                            decorator="@__dataclasses_recursive_repr()")

    if eq:
        # Create __eq__ method.  There's no need for a __ne__ method,
        # since python will call __eq__ and negate it.
        cmp_fields = (field for field in field_list if field.compare)
        terms = [f'self.{field.name}==other.{field.name}' for field in cmp_fields]
        field_comparisons = ' and '.join(terms) or 'True'
        func_builder.add_fn('__eq__',
                            ('self', 'other'),
                            [ '  if self is other:',
                              '   return True',
                              '  if other.__class__ is self.__class__:',
                             f'   return {field_comparisons}',
                              '  return NotImplemented'])

    if order:
        # Create and set the ordering methods.
        flds = [f for f in field_list if f.compare]
        self_tuple = _tuple_str('self', flds)
        other_tuple = _tuple_str('other', flds)
        for name, op in [('__lt__', '<'),
                         ('__le__', '<='),
                         ('__gt__', '>'),
                         ('__ge__', '>='),
                         ]:
            # Create a comparison function.  If the fields in the object are
            # named 'x' and 'y', then self_tuple is the string
            # '(self.x,self.y)' and other_tuple is the string
            # '(other.x,other.y)'.
            func_builder.add_fn(name,
                            ('self', 'other'),
                            [ '  if other.__class__ is self.__class__:',
                             f'   return {self_tuple}{op}{other_tuple}',
                              '  return NotImplemented'],
                            overwrite_error='Consider using functools.total_ordering')

    if frozen:
        _frozen_get_del_attr(cls, field_list, func_builder)

    # Decide if/how we're going to create a hash function.
    hash_action = _hash_action[bool(unsafe_hash),
                               bool(eq),
                               bool(frozen),
                               has_explicit_hash]
    if hash_action:
        cls.__hash__ = hash_action(cls, field_list, func_builder)

    # Generate the methods and add them to the class.  This needs to be done
    # before the __doc__ logic below, since inspect will look at the __init__
    # signature.
    func_builder.add_fns_to_class(cls)

    if not getattr(cls, '__doc__'):
        # Create a class doc-string.
        try:
            # In some cases fetching a signature is not possible.
            # But, we surely should not fail in this case.
            text_sig = str(inspect.signature(cls)).replace(' -> None', '')
        except (TypeError, ValueError):
            text_sig = ''
        cls.__doc__ = (cls.__name__ + text_sig)

    if match_args:
        # I could probably compute this once.
        _set_new_attribute(cls, '__match_args__',
                           tuple(f.name for f in std_init_fields))

    # It's an error to specify weakref_slot if slots is False.
    if weakref_slot and not slots:
        raise TypeError('weakref_slot is True but slots is False')
    if slots:
        cls = _add_slots(cls, frozen, weakref_slot)

    abc.update_abstractmethods(cls)

    return cls


# _dataclass_getstate and _dataclass_setstate are needed for pickling frozen
# classes with slots.  These could be slightly more performant if we generated
# the code instead of iterating over fields.  But that can be a project for
# another day, if performance becomes an issue.
def _dataclass_getstate(self):
    return [getattr(self, f.name) for f in fields(self)]


def _dataclass_setstate(self, state):
    for field, value in zip(fields(self), state):
        # use setattr because dataclass may be frozen
        object.__setattr__(self, field.name, value)


def _get_slots(cls):
    match cls.__dict__.get('__slots__'):
        # `__dictoffset__` and `__weakrefoffset__` can tell us whether
        # the base type has dict/weakref slots, in a way that works correctly
        # for both Python classes and C extension types. Extension types
        # don't use `__slots__` for slot creation
        case None:
            slots = []
            if getattr(cls, '__weakrefoffset__', -1) != 0:
                slots.append('__weakref__')
            if getattr(cls, '__dictoffset__', -1) != 0:
                slots.append('__dict__')
            yield from slots
        case str(slot):
            yield slot
        # Slots may be any iterable, but we cannot handle an iterator
        # because it will already be (partially) consumed.
        case iterable if not hasattr(iterable, '__next__'):
            yield from iterable
        case _:
            raise TypeError(f"Slots of '{cls.__name__}' cannot be determined")


def _add_slots(cls, is_frozen, weakref_slot):
    # Need to create a new class, since we can't set __slots__
    #  after a class has been created.

    # Make sure __slots__ isn't already set.
    if '__slots__' in cls.__dict__:
        raise TypeError(f'{cls.__name__} already specifies __slots__')

    # Create a new dict for our new class.
    cls_dict = dict(cls.__dict__)
    field_names = tuple(f.name for f in fields(cls))
    # Make sure slots don't overlap with those in base classes.
    inherited_slots = set(
        itertools.chain.from_iterable(map(_get_slots, cls.__mro__[1:-1]))
    )
    # The slots for our class.  Remove slots from our base classes.  Add
    # '__weakref__' if weakref_slot was given, unless it is already present.
    cls_dict["__slots__"] = tuple(
        itertools.filterfalse(
            inherited_slots.__contains__,
            itertools.chain(
                # gh-93521: '__weakref__' also needs to be filtered out if
                # already present in inherited_slots
                field_names, ('__weakref__',) if weakref_slot else ()
            )
        ),
    )

    for field_name in field_names:
        # Remove our attributes, if present. They'll still be
        #  available in _MARKER.
        cls_dict.pop(field_name, None)

    # Remove __dict__ itself.
    cls_dict.pop('__dict__', None)

    # Clear existing `__weakref__` descriptor, it belongs to a previous type:
    cls_dict.pop('__weakref__', None)  # gh-102069

    # And finally create the class.
    qualname = getattr(cls, '__qualname__', None)
    cls = type(cls)(cls.__name__, cls.__bases__, cls_dict)
    if qualname is not None:
        cls.__qualname__ = qualname

    if is_frozen:
        # Need this for pickling frozen classes with slots.
        if '__getstate__' not in cls_dict:
            cls.__getstate__ = _dataclass_getstate
        if '__setstate__' not in cls_dict:
            cls.__setstate__ = _dataclass_setstate

    return cls


def dataclass(cls=None, /, *, init=True, repr=True, eq=True, order=False,
              unsafe_hash=False, frozen=False, match_args=True,
              kw_only=False, slots=False, weakref_slot=False):
    """Add dunder methods based on the fields defined in the class.

    Examines PEP 526 __annotations__ to determine fields.

    If init is true, an __init__() method is added to the class. If repr
    is true, a __repr__() method is added. If order is true, rich
    comparison dunder methods are added. If unsafe_hash is true, a
    __hash__() method is added. If frozen is true, fields may not be
    assigned to after instance creation. If match_args is true, the
    __match_args__ tuple is added. If kw_only is true, then by default
    all fields are keyword-only. If slots is true, a new class with a
    __slots__ attribute is returned.
    """

    def wrap(cls):
        return _process_class(cls, init, repr, eq, order, unsafe_hash,
                              frozen, match_args, kw_only, slots,
                              weakref_slot)

    # See if we're being called as @dataclass or @dataclass().
    if cls is None:
        # We're called with parens.
        return wrap

    # We're called as @dataclass without parens.
    return wrap(cls)


def fields(class_or_instance):
    """Return a tuple describing the fields of this dataclass.

    Accepts a dataclass or an instance of one. Tuple elements are of
    type Field.
    """

    # Might it be worth caching this, per class?
    try:
        fields = getattr(class_or_instance, _FIELDS)
    except AttributeError:
        raise TypeError('must be called with a dataclass type or instance') from None

    # Exclude pseudo-fields.  Note that fields is sorted by insertion
    # order, so the order of the tuple is as the fields were defined.
    return tuple(f for f in fields.values() if f._field_type is _FIELD)


def _is_dataclass_instance(obj):
    """Returns True if obj is an instance of a dataclass."""
    return hasattr(type(obj), _FIELDS)


def is_dataclass(obj):
    """Returns True if obj is a dataclass or an instance of a
    dataclass."""
    cls = obj if isinstance(obj, type) else type(obj)
    return hasattr(cls, _FIELDS)


def asdict(obj, *, dict_factory=dict):
    """Return the fields of a dataclass instance as a new dictionary mapping
    field names to field values.

    Example usage::

      @dataclass
      class C:
          x: int
          y: int

      c = C(1, 2)
      assert asdict(c) == {'x': 1, 'y': 2}

    If given, 'dict_factory' will be used instead of built-in dict.
    The function applies recursively to field values that are
    dataclass instances. This will also look into built-in containers:
    tuples, lists, and dicts. Other objects are copied with 'copy.deepcopy()'.
    """
    if not _is_dataclass_instance(obj):
        raise TypeError("asdict() should be called on dataclass instances")
    return _asdict_inner(obj, dict_factory)


def _asdict_inner(obj, dict_factory):
    obj_type = type(obj)
    if obj_type in _ATOMIC_TYPES:
        return obj
    elif hasattr(obj_type, _FIELDS):
        # dataclass instance: fast path for the common case
        if dict_factory is dict:
            return {
                f.name: _asdict_inner(getattr(obj, f.name), dict)
                for f in fields(obj)
            }
        else:
            return dict_factory([
                (f.name, _asdict_inner(getattr(obj, f.name), dict_factory))
                for f in fields(obj)
            ])
    # handle the builtin types first for speed; subclasses handled below
    elif obj_type is list:
        return [_asdict_inner(v, dict_factory) for v in obj]
    elif obj_type is dict:
        return {
            _asdict_inner(k, dict_factory): _asdict_inner(v, dict_factory)
            for k, v in obj.items()
        }
    elif obj_type is tuple:
        return tuple([_asdict_inner(v, dict_factory) for v in obj])
    elif issubclass(obj_type, tuple):
        if hasattr(obj, '_fields'):
            # obj is a namedtuple.  Recurse into it, but the returned
            # object is another namedtuple of the same type.  This is
            # similar to how other list- or tuple-derived classes are
            # treated (see below), but we just need to create them
            # differently because a namedtuple's __init__ needs to be
            # called differently (see bpo-34363).

            # I'm not using namedtuple's _asdict()
            # method, because:
            # - it does not recurse in to the namedtuple fields and
            #   convert them to dicts (using dict_factory).
            # - I don't actually want to return a dict here.  The main
            #   use case here is json.dumps, and it handles converting
            #   namedtuples to lists.  Admittedly we're losing some
            #   information here when we produce a json list instead of a
            #   dict.  Note that if we returned dicts here instead of
            #   namedtuples, we could no longer call asdict() on a data
            #   structure where a namedtuple was used as a dict key.
            return obj_type(*[_asdict_inner(v, dict_factory) for v in obj])
        else:
            return obj_type(_asdict_inner(v, dict_factory) for v in obj)
    elif issubclass(obj_type, dict):
        if hasattr(obj_type, 'default_factory'):
            # obj is a defaultdict, which has a different constructor from
            # dict as it requires the default_factory as its first arg.
            result = obj_type(obj.default_factory)
            for k, v in obj.items():
                result[_asdict_inner(k, dict_factory)] = _asdict_inner(v, dict_factory)
            return result
        return obj_type((_asdict_inner(k, dict_factory),
                         _asdict_inner(v, dict_factory))
                        for k, v in obj.items())
    elif issubclass(obj_type, list):
        # Assume we can create an object of this type by passing in a
        # generator
        return obj_type(_asdict_inner(v, dict_factory) for v in obj)
    else:
        return copy.deepcopy(obj)


def astuple(obj, *, tuple_factory=tuple):
    """Return the fields of a dataclass instance as a new tuple of field values.

    Example usage::

      @dataclass
      class C:
          x: int
          y: int

      c = C(1, 2)
      assert astuple(c) == (1, 2)

    If given, 'tuple_factory' will be used instead of built-in tuple.
    The function applies recursively to field values that are
    dataclass instances. This will also look into built-in containers:
    tuples, lists, and dicts. Other objects are copied with 'copy.deepcopy()'.
    """

    if not _is_dataclass_instance(obj):
        raise TypeError("astuple() should be called on dataclass instances")
    return _astuple_inner(obj, tuple_factory)


def _astuple_inner(obj, tuple_factory):
    if type(obj) in _ATOMIC_TYPES:
        return obj
    elif _is_dataclass_instance(obj):
        return tuple_factory([
            _astuple_inner(getattr(obj, f.name), tuple_factory)
            for f in fields(obj)
        ])
    elif isinstance(obj, tuple) and hasattr(obj, '_fields'):
        # obj is a namedtuple.  Recurse into it, but the returned
        # object is another namedtuple of the same type.  This is
        # similar to how other list- or tuple-derived classes are
        # treated (see below), but we just need to create them
        # differently because a namedtuple's __init__ needs to be
        # called differently (see bpo-34363).
        return type(obj)(*[_astuple_inner(v, tuple_factory) for v in obj])
    elif isinstance(obj, (list, tuple)):
        # Assume we can create an object of this type by passing in a
        # generator (which is not true for namedtuples, handled
        # above).
        return type(obj)(_astuple_inner(v, tuple_factory) for v in obj)
    elif isinstance(obj, dict):
        obj_type = type(obj)
        if hasattr(obj_type, 'default_factory'):
            # obj is a defaultdict, which has a different constructor from
            # dict as it requires the default_factory as its first arg.
            result = obj_type(getattr(obj, 'default_factory'))
            for k, v in obj.items():
                result[_astuple_inner(k, tuple_factory)] = _astuple_inner(v, tuple_factory)
            return result
        return obj_type((_astuple_inner(k, tuple_factory), _astuple_inner(v, tuple_factory))
                          for k, v in obj.items())
    else:
        return copy.deepcopy(obj)


def make_dataclass(cls_name, fields, *, bases=(), namespace=None, init=True,
                   repr=True, eq=True, order=False, unsafe_hash=False,
                   frozen=False, match_args=True, kw_only=False, slots=False,
                   weakref_slot=False, module=None):
    """Return a new dynamically created dataclass.

    The dataclass name will be 'cls_name'.  'fields' is an iterable
    of either (name), (name, type) or (name, type, Field) objects. If type is
    omitted, use the string 'typing.Any'.  Field objects are created by
    the equivalent of calling 'field(name, type [, Field-info])'.::

      C = make_dataclass('C', ['x', ('y', int), ('z', int, field(init=False))], bases=(Base,))

    is equivalent to::

      @dataclass
      class C(Base):
          x: 'typing.Any'
          y: int
          z: int = field(init=False)

    For the bases and namespace parameters, see the builtin type() function.

    The parameters init, repr, eq, order, unsafe_hash, frozen, match_args, kw_only,
    slots, and weakref_slot are passed to dataclass().

    If module parameter is defined, the '__module__' attribute of the dataclass is
    set to that value.
    """

    if namespace is None:
        namespace = {}

    # While we're looking through the field names, validate that they
    # are identifiers, are not keywords, and not duplicates.
    seen = set()
    annotations = {}
    defaults = {}
    for item in fields:
        if isinstance(item, str):
            name = item
            tp = 'typing.Any'
        elif len(item) == 2:
            name, tp, = item
        elif len(item) == 3:
            name, tp, spec = item
            defaults[name] = spec
        else:
            raise TypeError(f'Invalid field: {item!r}')

        if not isinstance(name, str) or not name.isidentifier():
            raise TypeError(f'Field names must be valid identifiers: {name!r}')
        if keyword.iskeyword(name):
            raise TypeError(f'Field names must not be keywords: {name!r}')
        if name in seen:
            raise TypeError(f'Field name duplicated: {name!r}')

        seen.add(name)
        annotations[name] = tp

    # Update 'ns' with the user-supplied namespace plus our calculated values.
    def exec_body_callback(ns):
        ns.update(namespace)
        ns.update(defaults)
        ns['__annotations__'] = annotations

    # We use `types.new_class()` instead of simply `type()` to allow dynamic creation
    # of generic dataclasses.
    cls = types.new_class(cls_name, bases, {}, exec_body_callback)

    # For pickling to work, the __module__ variable needs to be set to the frame
    # where the dataclass is created.
    if module is None:
        try:
            module = sys._getframemodulename(1) or '__main__'
        except AttributeError:
            try:
                module = sys._getframe(1).f_globals.get('__name__', '__main__')
            except (AttributeError, ValueError):
                pass
    if module is not None:
        cls.__module__ = module

    # Apply the normal decorator.
    return dataclass(cls, init=init, repr=repr, eq=eq, order=order,
                     unsafe_hash=unsafe_hash, frozen=frozen,
                     match_args=match_args, kw_only=kw_only, slots=slots,
                     weakref_slot=weakref_slot)


def replace(obj, /, **changes):
    """Return a new object replacing specified fields with new values.

    This is especially useful for frozen classes.  Example usage::

      @dataclass(frozen=True)
      class C:
          x: int
          y: int

      c = C(1, 2)
      c1 = replace(c, x=3)
      assert c1.x == 3 and c1.y == 2
    """
    if not _is_dataclass_instance(obj):
        raise TypeError("replace() should be called on dataclass instances")
    return _replace(obj, **changes)


def _replace(self, /, **changes):
    # We're going to mutate 'changes', but that's okay because it's a
    # new dict, even if called with 'replace(self, **my_changes)'.

    # It's an error to have init=False fields in 'changes'.
    # If a field is not in 'changes', read its value from the provided 'self'.

    for f in getattr(self, _FIELDS).values():
        # Only consider normal fields or InitVars.
        if f._field_type is _FIELD_CLASSVAR:
            continue

        if not f.init:
            # Error if this field is specified in changes.
            if f.name in changes:
                raise TypeError(f'field {f.name} is declared with '
                                f'init=False, it cannot be specified with '
                                f'replace()')
            continue

        if f.name not in changes:
            if f._field_type is _FIELD_INITVAR and f.default is MISSING:
                raise TypeError(f"InitVar {f.name!r} "
                                f'must be specified with replace()')
            changes[f.name] = getattr(self, f.name)

    # Create the new object, which calls __init__() and
    # __post_init__() (if defined), using all of the init fields we've
    # added and/or left in 'changes'.  If there are values supplied in
    # changes that aren't fields, this will correctly raise a
    # TypeError.
    return self.__class__(**changes)
```
