## Supplementary software v0.2.1 for "Virtual control arms for paediatric myopia trials: external validation of axial-elongation models": datetime.py

```
try:
    from _datetime import *
    from _datetime import __doc__
except ImportError:
    from _pydatetime import *
    from _pydatetime import __doc__

__all__ = ("date", "datetime", "time", "timedelta", "timezone", "tzinfo",
           "MINYEAR", "MAXYEAR", "UTC")
```
