## Supplementary software v0.2.1 for "Virtual control arms for paediatric myopia trials: external validation of axial-elongation models": decimal.py

```
"""Decimal fixed-point and floating-point arithmetic.

This is an implementation of decimal floating-point arithmetic based on
the General Decimal Arithmetic Specification:

    http://speleotrove.com/decimal/decarith.html

and IEEE standard 854-1987:

    http://en.wikipedia.org/wiki/IEEE_854-1987

Decimal floating point has finite precision with arbitrarily large bounds.

The purpose of this module is to support arithmetic using familiar
"schoolhouse" rules and to avoid some of the tricky representation
issues associated with binary floating point.  The package is especially
useful for financial applications or for contexts where users have
expectations that are at odds with binary floating point (for instance,
in binary floating point, 1.00 % 0.1 gives 0.09999999999999995 instead
of 0.0; Decimal('1.00') % Decimal('0.1') returns the expected
Decimal('0.00')).

Here are some examples of using the decimal module:

>>> from decimal import *
>>> setcontext(ExtendedContext)
>>> Decimal(0)
Decimal('0')
>>> Decimal('1')
Decimal('1')
>>> Decimal('-.0123')
Decimal('-0.0123')
>>> Decimal(123456)
Decimal('123456')
>>> Decimal('123.45e12345678')
Decimal('1.2345E+12345680')
>>> Decimal('1.33') + Decimal('1.27')
Decimal('2.60')
>>> Decimal('12.34') + Decimal('3.87') - Decimal('18.41')
Decimal('-2.20')
>>> dig = Decimal(1)
>>> print(dig / Decimal(3))
0.333333333
>>> getcontext().prec = 18
>>> print(dig / Decimal(3))
0.333333333333333333
>>> print(dig.sqrt())
1
>>> print(Decimal(3).sqrt())
1.73205080756887729
>>> print(Decimal(3) ** 123)
4.85192780976896427E+58
>>> inf = Decimal(1) / Decimal(0)
>>> print(inf)
Infinity
>>> neginf = Decimal(-1) / Decimal(0)
>>> print(neginf)
-Infinity
>>> print(neginf + inf)
NaN
>>> print(neginf * inf)
-Infinity
>>> print(dig / 0)
Infinity
>>> getcontext().traps[DivisionByZero] = 1
>>> print(dig / 0)
Traceback (most recent call last):
  ...
  ...
  ...
decimal.DivisionByZero: x / 0
>>> c = Context()
>>> c.traps[InvalidOperation] = 0
>>> print(c.flags[InvalidOperation])
0
>>> c.divide(Decimal(0), Decimal(0))
Decimal('NaN')
>>> c.traps[InvalidOperation] = 1
>>> print(c.flags[InvalidOperation])
1
>>> c.flags[InvalidOperation] = 0
>>> print(c.flags[InvalidOperation])
0
>>> print(c.divide(Decimal(0), Decimal(0)))
Traceback (most recent call last):
  ...
  ...
  ...
decimal.InvalidOperation: 0 / 0
>>> print(c.flags[InvalidOperation])
1
>>> c.flags[InvalidOperation] = 0
>>> c.traps[InvalidOperation] = 0
>>> print(c.divide(Decimal(0), Decimal(0)))
NaN
>>> print(c.flags[InvalidOperation])
1
>>>
"""

try:
    from _decimal import *
    from _decimal import __version__
    from _decimal import __libmpdec_version__
except ImportError:
    import _pydecimal
    import sys
    _pydecimal.__doc__ = __doc__
    sys.modules[__name__] = _pydecimal
```
