## Supplementary software v0.2.1 for "Virtual control arms for paediatric myopia trials: external validation of axial-elongation models": difflib.py

```
"""
Module difflib -- helpers for computing deltas between objects.

Function get_close_matches(word, possibilities, n=3, cutoff=0.6):
    Use SequenceMatcher to return list of the best "good enough" matches.

Function context_diff(a, b):
    For two lists of strings, return a delta in context diff format.

Function ndiff(a, b):
    Return a delta: the difference between `a` and `b` (lists of strings).

Function restore(delta, which):
    Return one of the two sequences that generated an ndiff delta.

Function unified_diff(a, b):
    For two lists of strings, return a delta in unified diff format.

Class SequenceMatcher:
    A flexible class for comparing pairs of sequences of any type.

Class Differ:
    For producing human-readable deltas from sequences of lines of text.

Class HtmlDiff:
    For producing HTML side by side comparison with change highlights.
"""

__all__ = ['get_close_matches', 'ndiff', 'restore', 'SequenceMatcher',
           'Differ','IS_CHARACTER_JUNK', 'IS_LINE_JUNK', 'context_diff',
           'unified_diff', 'diff_bytes', 'HtmlDiff', 'Match']

from heapq import nlargest as _nlargest
from collections import namedtuple as _namedtuple
from types import GenericAlias

Match = _namedtuple('Match', 'a b size')

def _calculate_ratio(matches, length):
    if length:
        return 2.0 * matches / length
    return 1.0

class SequenceMatcher:

    """
    SequenceMatcher is a flexible class for comparing pairs of sequences of
    any type, so long as the sequence elements are hashable.  The basic
    algorithm predates, and is a little fancier than, an algorithm
    published in the late 1980's by Ratcliff and Obershelp under the
    hyperbolic name "gestalt pattern matching".  The basic idea is to find
    the longest contiguous matching subsequence that contains no "junk"
    elements (R-O doesn't address junk).  The same idea is then applied
    recursively to the pieces of the sequences to the left and to the right
    of the matching subsequence.  This does not yield minimal edit
    sequences, but does tend to yield matches that "look right" to people.

    SequenceMatcher tries to compute a "human-friendly diff" between two
    sequences.  Unlike e.g. UNIX(tm) diff, the fundamental notion is the
    longest *contiguous* & junk-free matching subsequence.  That's what
    catches peoples' eyes.  The Windows(tm) windiff has another interesting
    notion, pairing up elements that appear uniquely in each sequence.
    That, and the method here, appear to yield more intuitive difference
    reports than does diff.  This method appears to be the least vulnerable
    to syncing up on blocks of "junk lines", though (like blank lines in
    ordinary text files, or maybe "<P>" lines in HTML files).  That may be
    because this is the only method of the 3 that has a *concept* of
    "junk" <wink>.

    Example, comparing two strings, and considering blanks to be "junk":

    >>> s = SequenceMatcher(lambda x: x == " ",
    ...                     "private Thread currentThread;",
    ...                     "private volatile Thread currentThread;")
    >>>

    .ratio() returns a float in [0, 1], measuring the "similarity" of the
    sequences.  As a rule of thumb, a .ratio() value over 0.6 means the
    sequences are close matches:

    >>> print(round(s.ratio(), 3))
    0.866
    >>>

    If you're only interested in where the sequences match,
    .get_matching_blocks() is handy:

    >>> for block in s.get_matching_blocks():
    ...     print("a[%d] and b[%d] match for %d elements" % block)
    a[0] and b[0] match for 8 elements
    a[8] and b[17] match for 21 elements
    a[29] and b[38] match for 0 elements

    Note that the last tuple returned by .get_matching_blocks() is always a
    dummy, (len(a), len(b), 0), and this is the only case in which the last
    tuple element (number of elements matched) is 0.

    If you want to know how to change the first sequence into the second,
    use .get_opcodes():

    >>> for opcode in s.get_opcodes():
    ...     print("%6s a[%d:%d] b[%d:%d]" % opcode)
     equal a[0:8] b[0:8]
    insert a[8:8] b[8:17]
     equal a[8:29] b[17:38]

    See the Differ class for a fancy human-friendly file differencer, which
    uses SequenceMatcher both to compare sequences of lines, and to compare
    sequences of characters within similar (near-matching) lines.

    See also function get_close_matches() in this module, which shows how
    simple code building on SequenceMatcher can be used to do useful work.

    Timing:  Basic R-O is cubic time worst case and quadratic time expected
    case.  SequenceMatcher is quadratic time for the worst case and has
    expected-case behavior dependent in a complicated way on how many
    elements the sequences have in common; best case time is linear.
    """

    def __init__(self, isjunk=None, a='', b='', autojunk=True):
        """Construct a SequenceMatcher.

        Optional arg isjunk is None (the default), or a one-argument
        function that takes a sequence element and returns true iff the
        element is junk.  None is equivalent to passing "lambda x: 0", i.e.
        no elements are considered to be junk.  For example, pass
            lambda x: x in " \\t"
        if you're comparing lines as sequences of characters, and don't
        want to synch up on blanks or hard tabs.

        Optional arg a is the first of two sequences to be compared.  By
        default, an empty string.  The elements of a must be hashable.  See
        also .set_seqs() and .set_seq1().

        Optional arg b is the second of two sequences to be compared.  By
        default, an empty string.  The elements of b must be hashable. See
        also .set_seqs() and .set_seq2().

        Optional arg autojunk should be set to False to disable the
        "automatic junk heuristic" that treats popular elements as junk
        (see module documentation for more information).
        """

        # Members:
        # a
        #      first sequence
        # b
        #      second sequence; differences are computed as "what do
        #      we need to do to 'a' to change it into 'b'?"
        # b2j
        #      for x in b, b2j[x] is a list of the indices (into b)
        #      at which x appears; junk and popular elements do not appear
        # fullbcount
        #      for x in b, fullbcount[x] == the number of times x
        #      appears in b; only materialized if really needed (used
        #      only for computing quick_ratio())
        # matching_blocks
        #      a list of (i, j, k) triples, where a[i:i+k] == b[j:j+k];
        #      ascending & non-overlapping in i and in j; terminated by
        #      a dummy (len(a), len(b), 0) sentinel
        # opcodes
        #      a list of (tag, i1, i2, j1, j2) tuples, where tag is
        #      one of
        #          'replace'   a[i1:i2] should be replaced by b[j1:j2]
        #          'delete'    a[i1:i2] should be deleted
        #          'insert'    b[j1:j2] should be inserted
        #          'equal'     a[i1:i2] == b[j1:j2]
        # isjunk
        #      a user-supplied function taking a sequence element and
        #      returning true iff the element is "junk" -- this has
        #      subtle but helpful effects on the algorithm, which I'll
        #      get around to writing up someday <0.9 wink>.
        #      DON'T USE!  Only __chain_b uses this.  Use "in self.bjunk".
        # bjunk
        #      the items in b for which isjunk is True.
        # bpopular
        #      nonjunk items in b treated as junk by the heuristic (if used).

        self.isjunk = isjunk
        self.a = self.b = None
        self.autojunk = autojunk
        self.set_seqs(a, b)

    def set_seqs(self, a, b):
        """Set the two sequences to be compared.

        >>> s = SequenceMatcher()
        >>> s.set_seqs("abcd", "bcde")
        >>> s.ratio()
        0.75
        """

        self.set_seq1(a)
        self.set_seq2(b)

    def set_seq1(self, a):
        """Set the first sequence to be compared.

        The second sequence to be compared is not changed.

        >>> s = SequenceMatcher(None, "abcd", "bcde")
        >>> s.ratio()
        0.75
        >>> s.set_seq1("bcde")
        >>> s.ratio()
        1.0
        >>>

        SequenceMatcher computes and caches detailed information about the
        second sequence, so if you want to compare one sequence S against
        many sequences, use .set_seq2(S) once and call .set_seq1(x)
        repeatedly for each of the other sequences.

        See also set_seqs() and set_seq2().
        """

        if a is self.a:
            return
        self.a = a
        self.matching_blocks = self.opcodes = None

    def set_seq2(self, b):
        """Set the second sequence to be compared.

        The first sequence to be compared is not changed.

        >>> s = SequenceMatcher(None, "abcd", "bcde")
        >>> s.ratio()
        0.75
        >>> s.set_seq2("abcd")
        >>> s.ratio()
        1.0
        >>>

        SequenceMatcher computes and caches detailed information about the
        second sequence, so if you want to compare one sequence S against
        many sequences, use .set_seq2(S) once and call .set_seq1(x)
        repeatedly for each of the other sequences.

        See also set_seqs() and set_seq1().
        """

        if b is self.b:
            return
        self.b = b
        self.matching_blocks = self.opcodes = None
        self.fullbcount = None
        self.__chain_b()

    # For each element x in b, set b2j[x] to a list of the indices in
    # b where x appears; the indices are in increasing order; note that
    # the number of times x appears in b is len(b2j[x]) ...
    # when self.isjunk is defined, junk elements don't show up in this
    # map at all, which stops the central find_longest_match method
    # from starting any matching block at a junk element ...
    # b2j also does not contain entries for "popular" elements, meaning
    # elements that account for more than 1 + 1% of the total elements, and
    # when the sequence is reasonably large (>= 200 elements); this can
    # be viewed as an adaptive notion of semi-junk, and yields an enormous
    # speedup when, e.g., comparing program files with hundreds of
    # instances of "return NULL;" ...
    # note that this is only called when b changes; so for cross-product
    # kinds of matches, it's best to call set_seq2 once, then set_seq1
    # repeatedly

    def __chain_b(self):
        # Because isjunk is a user-defined (not C) function, and we test
        # for junk a LOT, it's important to minimize the number of calls.
        # Before the tricks described here, __chain_b was by far the most
        # time-consuming routine in the whole module!  If anyone sees
        # Jim Roskind, thank him again for profile.py -- I never would
        # have guessed that.
        # The first trick is to build b2j ignoring the possibility
        # of junk.  I.e., we don't call isjunk at all yet.  Throwing
        # out the junk later is much cheaper than building b2j "right"
        # from the start.
        b = self.b
        self.b2j = b2j = {}

        for i, elt in enumerate(b):
            indices = b2j.setdefault(elt, [])
            indices.append(i)

        # Purge junk elements
        self.bjunk = junk = set()
        isjunk = self.isjunk
        if isjunk:
            for elt in b2j.keys():
                if isjunk(elt):
                    junk.add(elt)
            for elt in junk: # separate loop avoids separate list of keys
                del b2j[elt]

        # Purge popular elements that are not junk
        self.bpopular = popular = set()
        n = len(b)
        if self.autojunk and n >= 200:
            ntest = n // 100 + 1
            for elt, idxs in b2j.items():
                if len(idxs) > ntest:
                    popular.add(elt)
            for elt in popular: # ditto; as fast for 1% deletion
                del b2j[elt]

    def find_longest_match(self, alo=0, ahi=None, blo=0, bhi=None):
        """Find longest matching block in a[alo:ahi] and b[blo:bhi].

        By default it will find the longest match in the entirety of a and b.

        If isjunk is not defined:

        Return (i,j,k) such that a[i:i+k] is equal to b[j:j+k], where
            alo <= i <= i+k <= ahi
            blo <= j <= j+k <= bhi
        and for all (i',j',k') meeting those conditions,
            k >= k'
            i <= i'
            and if i == i', j <= j'

        In other words, of all maximal matching blocks, return one that
        starts earliest in a, and of all those maximal matching blocks that
        start earliest in a, return the one that starts earliest in b.

        >>> s = SequenceMatcher(None, " abcd", "abcd abcd")
        >>> s.find_longest_match(0, 5, 0, 9)
        Match(a=0, b=4, size=5)

        If isjunk is defined, first the longest matching block is
        determined as above, but with the additional restriction that no
        junk element appears in the block.  Then that block is extended as
        far as possible by matching (only) junk elements on both sides.  So
        the resulting block never matches on junk except as identical junk
        happens to be adjacent to an "interesting" match.

        Here's the same example as before, but considering blanks to be
        junk.  That prevents " abcd" from matching the " abcd" at the tail
        end of the second sequence directly.  Instead only the "abcd" can
        match, and matches the leftmost "abcd" in the second sequence:

        >>> s = SequenceMatcher(lambda x: x==" ", " abcd", "abcd abcd")
        >>> s.find_longest_match(0, 5, 0, 9)
        Match(a=1, b=0, size=4)

        If no blocks match, return (alo, blo, 0).

        >>> s = SequenceMatcher(None, "ab", "c")
        >>> s.find_longest_match(0, 2, 0, 1)
        Match(a=0, b=0, size=0)
        """

        # CAUTION:  stripping common prefix or suffix would be incorrect.
        # E.g.,
        #    ab
        #    acab
        # Longest matching block is "ab", but if common prefix is
        # stripped, it's "a" (tied with "b").  UNIX(tm) diff does so
        # strip, so ends up claiming that ab is changed to acab by
        # inserting "ca" in the middle.  That's minimal but unintuitive:
        # "it's obvious" that someone inserted "ac" at the front.
        # Windiff ends up at the same place as diff, but by pairing up
        # the unique 'b's and then matching the first two 'a's.

        a, b, b2j, isbjunk = self.a, self.b, self.b2j, self.bjunk.__contains__
        if ahi is None:
            ahi = len(a)
        if bhi is None:
            bhi = len(b)
        besti, bestj, bestsize = alo, blo, 0
        # find longest junk-free match
        # during an iteration of the loop, j2len[j] = length of longest
        # junk-free match ending with a[i-1] and b[j]
        j2len = {}
        nothing = []
        for i in range(alo, ahi):
            # look at all instances of a[i] in b; note that because
            # b2j has no junk keys, the loop is skipped if a[i] is junk
            j2lenget = j2len.get
            newj2len = {}
            for j in b2j.get(a[i], nothing):
                # a[i] matches b[j]
                if j < blo:
                    continue
                if j >= bhi:
                    break
                k = newj2len[j] = j2lenget(j-1, 0) + 1
                if k > bestsize:
                    besti, bestj, bestsize = i-k+1, j-k+1, k
            j2len = newj2len

        # Extend the best by non-junk elements on each end.  In particular,
        # "popular" non-junk elements aren't in b2j, which greatly speeds
        # the inner loop above, but also means "the best" match so far
        # doesn't contain any junk *or* popular non-junk elements.
        while besti > alo and bestj > blo and \
              not isbjunk(b[bestj-1]) and \
              a[besti-1] == b[bestj-1]:
            besti, bestj, bestsize = besti-1, bestj-1, bestsize+1
        while besti+bestsize < ahi and bestj+bestsize < bhi and \
              not isbjunk(b[bestj+bestsize]) and \
              a[besti+bestsize] == b[bestj+bestsize]:
            bestsize += 1

        # Now that we have a wholly interesting match (albeit possibly
        # empty!), we may as well suck up the matching junk on each
        # side of it too.  Can't think of a good reason not to, and it
        # saves post-processing the (possibly considerable) expense of
        # figuring out what to do with it.  In the case of an empty
        # interesting match, this is clearly the right thing to do,
        # because no other kind of match is possible in the regions.
        while besti > alo and bestj > blo and \
              isbjunk(b[bestj-1]) and \
              a[besti-1] == b[bestj-1]:
            besti, bestj, bestsize = besti-1, bestj-1, bestsize+1
        while besti+bestsize < ahi and bestj+bestsize < bhi and \
              isbjunk(b[bestj+bestsize]) and \
              a[besti+bestsize] == b[bestj+bestsize]:
            bestsize = bestsize + 1

        return Match(besti, bestj, bestsize)

    def get_matching_blocks(self):
        """Return list of triples describing matching subsequences.

        Each triple is of the form (i, j, n), and means that
        a[i:i+n] == b[j:j+n].  The triples are monotonically increasing in
        i and in j.  New in Python 2.5, it's also guaranteed that if
        (i, j, n) and (i', j', n') are adjacent triples in the list, and
        the second is not the last triple in the list, then i+n != i' or
        j+n != j'.  IOW, adjacent triples never describe adjacent equal
        blocks.

        The last triple is a dummy, (len(a), len(b), 0), and is the only
        triple with n==0.

        >>> s = SequenceMatcher(None, "abxcd", "abcd")
        >>> list(s.get_matching_blocks())
        [Match(a=0, b=0, size=2), Match(a=3, b=2, size=2), Match(a=5, b=4, size=0)]
        """

        if self.matching_blocks is not None:
            return self.matching_blocks
        la, lb = len(self.a), len(self.b)

        # This is most naturally expressed as a recursive algorithm, but
        # at least one user bumped into extreme use cases that exceeded
        # the recursion limit on their box.  So, now we maintain a list
        # ('queue`) of blocks we still need to look at, and append partial
        # results to `matching_blocks` in a loop; the matches are sorted
        # at the end.
        queue = [(0, la, 0, lb)]
        matching_blocks = []
        while queue:
            alo, ahi, blo, bhi = queue.pop()
            i, j, k = x = self.find_longest_match(alo, ahi, blo, bhi)
            # a[alo:i] vs b[blo:j] unknown
            # a[i:i+k] same as b[j:j+k]
            # a[i+k:ahi] vs b[j+k:bhi] unknown
            if k:   # if k is 0, there was no matching block
                matching_blocks.append(x)
                if alo < i and blo < j:
                    queue.append((alo, i, blo, j))
                if i+k < ahi and j+k < bhi:
                    queue.append((i+k, ahi, j+k, bhi))
        matching_blocks.sort()

        # It's possible that we have adjacent equal blocks in the
        # matching_blocks list now.  Starting with 2.5, this code was added
        # to collapse them.
        i1 = j1 = k1 = 0
        non_adjacent = []
        for i2, j2, k2 in matching_blocks:
            # Is this block adjacent to i1, j1, k1?
            if i1 + k1 == i2 and j1 + k1 == j2:
                # Yes, so collapse them -- this just increases the length of
                # the first block by the length of the second, and the first
                # block so lengthened remains the block to compare against.
                k1 += k2
            else:
                # Not adjacent.  Remember the first block (k1==0 means it's
                # the dummy we started with), and make the second block the
                # new block to compare against.
                if k1:
                    non_adjacent.append((i1, j1, k1))
                i1, j1, k1 = i2, j2, k2
        if k1:
            non_adjacent.append((i1, j1, k1))

        non_adjacent.append( (la, lb, 0) )
        self.matching_blocks = list(map(Match._make, non_adjacent))
        return self.matching_blocks

    def get_opcodes(self):
        """Return list of 5-tuples describing how to turn a into b.

        Each tuple is of the form (tag, i1, i2, j1, j2).  The first tuple
        has i1 == j1 == 0, and remaining tuples have i1 == the i2 from the
        tuple preceding it, and likewise for j1 == the previous j2.

        The tags are strings, with these meanings:

        'replace':  a[i1:i2] should be replaced by b[j1:j2]
        'delete':   a[i1:i2] should be deleted.
                    Note that j1==j2 in this case.
        'insert':   b[j1:j2] should be inserted at a[i1:i1].
                    Note that i1==i2 in this case.
        'equal':    a[i1:i2] == b[j1:j2]

        >>> a = "qabxcd"
        >>> b = "abycdf"
        >>> s = SequenceMatcher(None, a, b)
        >>> for tag, i1, i2, j1, j2 in s.get_opcodes():
        ...    print(("%7s a[%d:%d] (%s) b[%d:%d] (%s)" %
        ...           (tag, i1, i2, a[i1:i2], j1, j2, b[j1:j2])))
         delete a[0:1] (q) b[0:0] ()
          equal a[1:3] (ab) b[0:2] (ab)
        replace a[3:4] (x) b[2:3] (y)
          equal a[4:6] (cd) b[3:5] (cd)
         insert a[6:6] () b[5:6] (f)
        """

        if self.opcodes is not None:
            return self.opcodes
        i = j = 0
        self.opcodes = answer = []
        for ai, bj, size in self.get_matching_blocks():
            # invariant:  we've pumped out correct diffs to change
            # a[:i] into b[:j], and the next matching block is
            # a[ai:ai+size] == b[bj:bj+size].  So we need to pump
            # out a diff to change a[i:ai] into b[j:bj], pump out
            # the matching block, and move (i,j) beyond the match
            tag = ''
            if i < ai and j < bj:
                tag = 'replace'
            elif i < ai:
                tag = 'delete'
            elif j < bj:
                tag = 'insert'
            if tag:
                answer.append( (tag, i, ai, j, bj) )
            i, j = ai+size, bj+size
            # the list of matching blocks is terminated by a
            # sentinel with size 0
            if size:
                answer.append( ('equal', ai, i, bj, j) )
        return answer

    def get_grouped_opcodes(self, n=3):
        """ Isolate change clusters by eliminating ranges with no changes.

        Return a generator of groups with up to n lines of context.
        Each group is in the same format as returned by get_opcodes().

        >>> from pprint import pprint
        >>> a = list(map(str, range(1,40)))
        >>> b = a[:]
        >>> b[8:8] = ['i']     # Make an insertion
        >>> b[20] += 'x'       # Make a replacement
        >>> b[23:28] = []      # Make a deletion
        >>> b[30] += 'y'       # Make another replacement
        >>> pprint(list(SequenceMatcher(None,a,b).get_grouped_opcodes()))
        [[('equal', 5, 8, 5, 8), ('insert', 8, 8, 8, 9), ('equal', 8, 11, 9, 12)],
         [('equal', 16, 19, 17, 20),
          ('replace', 19, 20, 20, 21),
          ('equal', 20, 22, 21, 23),
          ('delete', 22, 27, 23, 23),
          ('equal', 27, 30, 23, 26)],
         [('equal', 31, 34, 27, 30),
          ('replace', 34, 35, 30, 31),
          ('equal', 35, 38, 31, 34)]]
        """

        codes = self.get_opcodes()
        if not codes:
            codes = [("equal", 0, 1, 0, 1)]
        # Fixup leading and trailing groups if they show no changes.
        if codes[0][0] == 'equal':
            tag, i1, i2, j1, j2 = codes[0]
            codes[0] = tag, max(i1, i2-n), i2, max(j1, j2-n), j2
        if codes[-1][0] == 'equal':
            tag, i1, i2, j1, j2 = codes[-1]
            codes[-1] = tag, i1, min(i2, i1+n), j1, min(j2, j1+n)

        nn = n + n
        group = []
        for tag, i1, i2, j1, j2 in codes:
            # End the current group and start a new one whenever
            # there is a large range with no changes.
            if tag == 'equal' and i2-i1 > nn:
                group.append((tag, i1, min(i2, i1+n), j1, min(j2, j1+n)))
                yield group
                group = []
                i1, j1 = max(i1, i2-n), max(j1, j2-n)
            group.append((tag, i1, i2, j1 ,j2))
        if group and not (len(group)==1 and group[0][0] == 'equal'):
            yield group

    def ratio(self):
        """Return a measure of the sequences' similarity (float in [0,1]).

        Where T is the total number of elements in both sequences, and
        M is the number of matches, this is 2.0*M / T.
        Note that this is 1 if the sequences are identical, and 0 if
        they have nothing in common.

        .ratio() is expensive to compute if you haven't already computed
        .get_matching_blocks() or .get_opcodes(), in which case you may
        want to try .quick_ratio() or .real_quick_ratio() first to get an
        upper bound.

        >>> s = SequenceMatcher(None, "abcd", "bcde")
        >>> s.ratio()
        0.75
        >>> s.quick_ratio()
        0.75
        >>> s.real_quick_ratio()
        1.0
        """

        matches = sum(triple[-1] for triple in self.get_matching_blocks())
        return _calculate_ratio(matches, len(self.a) + len(self.b))

    def quick_ratio(self):
        """Return an upper bound on ratio() relatively quickly.

        This isn't defined beyond that it is an upper bound on .ratio(), and
        is faster to compute.
        """

        # viewing a and b as multisets, set matches to the cardinality
        # of their intersection; this counts the number of matches
        # without regard to order, so is clearly an upper bound
        if self.fullbcount is None:
            self.fullbcount = fullbcount = {}
            for elt in self.b:
                fullbcount[elt] = fullbcount.get(elt, 0) + 1
        fullbcount = self.fullbcount
        # avail[x] is the number of times x appears in 'b' less the
        # number of times we've seen it in 'a' so far ... kinda
        avail = {}
        availhas, matches = avail.__contains__, 0
        for elt in self.a:
            if availhas(elt):
                numb = avail[elt]
            else:
                numb = fullbcount.get(elt, 0)
            avail[elt] = numb - 1
            if numb > 0:
                matches = matches + 1
        return _calculate_ratio(matches, len(self.a) + len(self.b))

    def real_quick_ratio(self):
        """Return an upper bound on ratio() very quickly.

        This isn't defined beyond that it is an upper bound on .ratio(), and
        is faster to compute than either .ratio() or .quick_ratio().
        """

        la, lb = len(self.a), len(self.b)
        # can't have more matches than the number of elements in the
        # shorter sequence
        return _calculate_ratio(min(la, lb), la + lb)

    __class_getitem__ = classmethod(GenericAlias)


def get_close_matches(word, possibilities, n=3, cutoff=0.6):
    """Use SequenceMatcher to return list of the best "good enough" matches.

    word is a sequence for which close matches are desired (typically a
    string).

    possibilities is a list of sequences against which to match word
    (typically a list of strings).

    Optional arg n (default 3) is the maximum number of close matches to
    return.  n must be > 0.

    Optional arg cutoff (default 0.6) is a float in [0, 1].  Possibilities
    that don't score at least that similar to word are ignored.

    The best (no more than n) matches among the possibilities are returned
    in a list, sorted by similarity score, most similar first.

    >>> get_close_matches("appel", ["ape", "apple", "peach", "puppy"])
    ['apple', 'ape']
    >>> import keyword as _keyword
    >>> get_close_matches("wheel", _keyword.kwlist)
    ['while']
    >>> get_close_matches("Apple", _keyword.kwlist)
    []
    >>> get_close_matches("accept", _keyword.kwlist)
    ['except']
    """

    if not n >  0:
        raise ValueError("n must be > 0: %r" % (n,))
    if not 0.0 <= cutoff <= 1.0:
        raise ValueError("cutoff must be in [0.0, 1.0]: %r" % (cutoff,))
    result = []
    s = SequenceMatcher()
    s.set_seq2(word)
    for x in possibilities:
        s.set_seq1(x)
        if s.real_quick_ratio() >= cutoff and \
           s.quick_ratio() >= cutoff and \
           s.ratio() >= cutoff:
            result.append((s.ratio(), x))

    # Move the best scorers to head of list
    result = _nlargest(n, result)
    # Strip scores for the best n matches
    return [x for score, x in result]


def _keep_original_ws(s, tag_s):
    """Replace whitespace with the original whitespace characters in `s`"""
    return ''.join(
        c if tag_c == " " and c.isspace() else tag_c
        for c, tag_c in zip(s, tag_s)
    )


class Differ:
    r"""
    Differ is a class for comparing sequences of lines of text, and
    producing human-readable differences or deltas.  Differ uses
    SequenceMatcher both to compare sequences of lines, and to compare
    sequences of characters within similar (near-matching) lines.

    Each line of a Differ delta begins with a two-letter code:

        '- '    line unique to sequence 1
        '+ '    line unique to sequence 2
        '  '    line common to both sequences
        '? '    line not present in either input sequence

    Lines beginning with '? ' attempt to guide the eye to intraline
    differences, and were not present in either input sequence.  These lines
    can be confusing if the sequences contain tab characters.

    Note that Differ makes no claim to produce a *minimal* diff.  To the
    contrary, minimal diffs are often counter-intuitive, because they synch
    up anywhere possible, sometimes accidental matches 100 pages apart.
    Restricting synch points to contiguous matches preserves some notion of
    locality, at the occasional cost of producing a longer diff.

    Example: Comparing two texts.

    First we set up the texts, sequences of individual single-line strings
    ending with newlines (such sequences can also be obtained from the
    `readlines()` method of file-like objects):

    >>> text1 = '''  1. Beautiful is better than ugly.
    ...   2. Explicit is better than implicit.
    ...   3. Simple is better than complex.
    ...   4. Complex is better than complicated.
    ... '''.splitlines(keepends=True)
    >>> len(text1)
    4
    >>> text1[0][-1]
    '\n'
    >>> text2 = '''  1. Beautiful is better than ugly.
    ...   3.   Simple is better than complex.
    ...   4. Complicated is better than complex.
    ...   5. Flat is better than nested.
    ... '''.splitlines(keepends=True)

    Next we instantiate a Differ object:

    >>> d = Differ()

    Note that when instantiating a Differ object we may pass functions to
    filter out line and character 'junk'.  See Differ.__init__ for details.

    Finally, we compare the two:

    >>> result = list(d.compare(text1, text2))

    'result' is a list of strings, so let's pretty-print it:

    >>> from pprint import pprint as _pprint
    >>> _pprint(result)
    ['    1. Beautiful is better than ugly.\n',
     '-   2. Explicit is better than implicit.\n',
     '-   3. Simple is better than complex.\n',
     '+   3.   Simple is better than complex.\n',
     '?     ++\n',
     '-   4. Complex is better than complicated.\n',
     '?            ^                     ---- ^\n',
     '+   4. Complicated is better than complex.\n',
     '?           ++++ ^                      ^\n',
     '+   5. Flat is better than nested.\n']

    As a single multi-line string it looks like this:

    >>> print(''.join(result), end="")
        1. Beautiful is better than ugly.
    -   2. Explicit is better than implicit.
    -   3. Simple is better than complex.
    +   3.   Simple is better than complex.
    ?     ++
    -   4. Complex is better than complicated.
    ?            ^                     ---- ^
    +   4. Complicated is better than complex.
    ?           ++++ ^                      ^
    +   5. Flat is better than nested.
    """

    def __init__(self, linejunk=None, charjunk=None):
        """
        Construct a text differencer, with optional filters.

        The two optional keyword parameters are for filter functions:

        - `linejunk`: A function that should accept a single string argument,
          and return true iff the string is junk. The module-level function
          `IS_LINE_JUNK` may be used to filter out lines without visible
          characters, except for at most one splat ('#').  It is recommended
          to leave linejunk None; the underlying SequenceMatcher class has
          an adaptive notion of "noise" lines that's better than any static
          definition the author has ever been able to craft.

        - `charjunk`: A function that should accept a string of length 1. The
          module-level function `IS_CHARACTER_JUNK` may be used to filter out
          whitespace characters (a blank or tab; **note**: bad idea to include
          newline in this!).  Use of IS_CHARACTER_JUNK is recommended.
        """

        self.linejunk = linejunk
        self.charjunk = charjunk

    def compare(self, a, b):
        r"""
        Compare two sequences of lines; generate the resulting delta.

        Each sequence must contain individual single-line strings ending with
        newlines. Such sequences can be obtained from the `readlines()` method
        of file-like objects.  The delta generated also consists of newline-
        terminated strings, ready to be printed as-is via the writelines()
        method of a file-like object.

        Example:

        >>> print(''.join(Differ().compare('one\ntwo\nthree\n'.splitlines(True),
        ...                                'ore\ntree\nemu\n'.splitlines(True))),
        ...       end="")
        - one
        ?  ^
        + ore
        ?  ^
        - two
        - three
        ?  -
        + tree
        + emu
        """

        cruncher = SequenceMatcher(self.linejunk, a, b)
        for tag, alo, ahi, blo, bhi in cruncher.get_opcodes():
            if tag == 'replace':
                g = self._fancy_replace(a, alo, ahi, b, blo, bhi)
            elif tag == 'delete':
                g = self._dump('-', a, alo, ahi)
            elif tag == 'insert':
                g = self._dump('+', b, blo, bhi)
            elif tag == 'equal':
                g = self._dump(' ', a, alo, ahi)
            else:
                raise ValueError('unknown tag %r' % (tag,))

            yield from g

    def _dump(self, tag, x, lo, hi):
        """Generate comparison results for a same-tagged range."""
        for i in range(lo, hi):
            yield '%s %s' % (tag, x[i])

    def _plain_replace(self, a, alo, ahi, b, blo, bhi):
        assert alo < ahi and blo < bhi
        # dump the shorter block first -- reduces the burden on short-term
        # memory if the blocks are of very different sizes
        if bhi - blo < ahi - alo:
            first  = self._dump('+', b, blo, bhi)
            second = self._dump('-', a, alo, ahi)
        else:
            first  = self._dump('-', a, alo, ahi)
            second = self._dump('+', b, blo, bhi)

        for g in first, second:
            yield from g

    def _fancy_replace(self, a, alo, ahi, b, blo, bhi):
        r"""
        When replacing one block of lines with another, search the blocks
        for *similar* lines; the best-matching pair (if any) is used as a
        synch point, and intraline difference marking is done on the
        similar pair. Lots of work, but often worth it.

        Example:

        >>> d = Differ()
        >>> results = d._fancy_replace(['abcDefghiJkl\n'], 0, 1,
        ...                            ['abcdefGhijkl\n'], 0, 1)
        >>> print(''.join(results), end="")
        - abcDefghiJkl
        ?    ^  ^  ^
        + abcdefGhijkl
        ?    ^  ^  ^
        """

        # don't synch up unless the lines have a similarity score of at
        # least cutoff; best_ratio tracks the best score seen so far
        best_ratio, cutoff = 0.74, 0.75
        cruncher = SequenceMatcher(self.charjunk)
        eqi, eqj = None, None   # 1st indices of equal lines (if any)

        # search for the pair that matches best without being identical
        # (identical lines must be junk lines, & we don't want to synch up
        # on junk -- unless we have to)
        for j in range(blo, bhi):
            bj = b[j]
            cruncher.set_seq2(bj)
            for i in range(alo, ahi):
                ai = a[i]
                if ai == bj:
                    if eqi is None:
                        eqi, eqj = i, j
                    continue
                cruncher.set_seq1(ai)
                # computing similarity is expensive, so use the quick
                # upper bounds first -- have seen this speed up messy
                # compares by a factor of 3.
                # note that ratio() is only expensive to compute the first
                # time it's called on a sequence pair; the expensive part
                # of the computation is cached by cruncher
                if cruncher.real_quick_ratio() > best_ratio and \
                      cruncher.quick_ratio() > best_ratio and \
                      cruncher.ratio() > best_ratio:
                    best_ratio, best_i, best_j = cruncher.ratio(), i, j
        if best_ratio < cutoff:
            # no non-identical "pretty close" pair
            if eqi is None:
                # no identical pair either -- treat it as a straight replace
                yield from self._plain_replace(a, alo, ahi, b, blo, bhi)
                return
            # no close pair, but an identical pair -- synch up on that
            best_i, best_j, best_ratio = eqi, eqj, 1.0
        else:
            # there's a close pair, so forget the identical pair (if any)
            eqi = None

        # a[best_i] very similar to b[best_j]; eqi is None iff they're not
        # identical

        # pump out diffs from before the synch point
        yield from self._fancy_helper(a, alo, best_i, b, blo, best_j)

        # do intraline marking on the synch pair
        aelt, belt = a[best_i], b[best_j]
        if eqi is None:
            # pump out a '-', '?', '+', '?' quad for the synched lines
            atags = btags = ""
            cruncher.set_seqs(aelt, belt)
            for tag, ai1, ai2, bj1, bj2 in cruncher.get_opcodes():
                la, lb = ai2 - ai1, bj2 - bj1
                if tag == 'replace':
                    atags += '^' * la
                    btags += '^' * lb
                elif tag == 'delete':
                    atags += '-' * la
                elif tag == 'insert':
                    btags += '+' * lb
                elif tag == 'equal':
                    atags += ' ' * la
                    btags += ' ' * lb
                else:
                    raise ValueError('unknown tag %r' % (tag,))
            yield from self._qformat(aelt, belt, atags, btags)
        else:
            # the synch pair is identical
            yield '  ' + aelt

        # pump out diffs from after the synch point
        yield from self._fancy_helper(a, best_i+1, ahi, b, best_j+1, bhi)

    def _fancy_helper(self, a, alo, ahi, b, blo, bhi):
        g = []
        if alo < ahi:
            if blo < bhi:
                g = self._fancy_replace(a, alo, ahi, b, blo, bhi)
            else:
                g = self._dump('-', a, alo, ahi)
        elif blo < bhi:
            g = self._dump('+', b, blo, bhi)

        yield from g

    def _qformat(self, aline, bline, atags, btags):
        r"""
        Format "?" output and deal with tabs.

        Example:

        >>> d = Differ()
        >>> results = d._qformat('\tabcDefghiJkl\n', '\tabcdefGhijkl\n',
        ...                      '  ^ ^  ^      ', '  ^ ^  ^      ')
        >>> for line in results: print(repr(line))
        ...
        '- \tabcDefghiJkl\n'
        '? \t ^ ^  ^\n'
        '+ \tabcdefGhijkl\n'
        '? \t ^ ^  ^\n'
        """
        atags = _keep_original_ws(aline, atags).rstrip()
        btags = _keep_original_ws(bline, btags).rstrip()

        yield "- " + aline
        if atags:
            yield f"? {atags}\n"

        yield "+ " + bline
        if btags:
            yield f"? {btags}\n"

# With respect to junk, an earlier version of ndiff simply refused to
# *start* a match with a junk element.  The result was cases like this:
#     before: private Thread currentThread;
#     after:  private volatile Thread currentThread;
# If you consider whitespace to be junk, the longest contiguous match
# not starting with junk is "e Thread currentThread".  So ndiff reported
# that "e volatil" was inserted between the 't' and the 'e' in "private".
# While an accurate view, to people that's absurd.  The current version
# looks for matching blocks that are entirely junk-free, then extends the
# longest one of those as far as possible but only with matching junk.
# So now "currentThread" is matched, then extended to suck up the
# preceding blank; then "private" is matched, and extended to suck up the
# following blank; then "Thread" is matched; and finally ndiff reports
# that "volatile " was inserted before "Thread".  The only quibble
# remaining is that perhaps it was really the case that " volatile"
# was inserted after "private".  I can live with that <wink>.

import re

def IS_LINE_JUNK(line, pat=re.compile(r"\s*(?:#\s*)?$").match):
    r"""
    Return True for ignorable line: iff `line` is blank or contains a single '#'.

    Examples:

    >>> IS_LINE_JUNK('\n')
    True
    >>> IS_LINE_JUNK('  #   \n')
    True
    >>> IS_LINE_JUNK('hello\n')
    False
    """

    return pat(line) is not None

def IS_CHARACTER_JUNK(ch, ws=" \t"):
    r"""
    Return True for ignorable character: iff `ch` is a space or tab.

    Examples:

    >>> IS_CHARACTER_JUNK(' ')
    True
    >>> IS_CHARACTER_JUNK('\t')
    True
    >>> IS_CHARACTER_JUNK('\n')
    False
    >>> IS_CHARACTER_JUNK('x')
    False
    """

    return ch in ws


########################################################################
###  Unified Diff
########################################################################

def _format_range_unified(start, stop):
    'Convert range to the "ed" format'
    # Per the diff spec at http://www.unix.org/single_unix_specification/
    beginning = start + 1     # lines start numbering with one
    length = stop - start
    if length == 1:
        return '{}'.format(beginning)
    if not length:
        beginning -= 1        # empty ranges begin at line just before the range
    return '{},{}'.format(beginning, length)

def unified_diff(a, b, fromfile='', tofile='', fromfiledate='',
                 tofiledate='', n=3, lineterm='\n'):
    r"""
    Compare two sequences of lines; generate the delta as a unified diff.

    Unified diffs are a compact way of showing line changes and a few
    lines of context.  The number of context lines is set by 'n' which
    defaults to three.

    By default, the diff control lines (those with ---, +++, or @@) are
    created with a trailing newline.  This is helpful so that inputs
    created from file.readlines() result in diffs that are suitable for
    file.writelines() since both the inputs and outputs have trailing
    newlines.

    For inputs that do not have trailing newlines, set the lineterm
    argument to "" so that the output will be uniformly newline free.

    The unidiff format normally has a header for filenames and modification
    times.  Any or all of these may be specified using strings for
    'fromfile', 'tofile', 'fromfiledate', and 'tofiledate'.
    The modification times are normally expressed in the ISO 8601 format.

    Example:

    >>> for line in unified_diff('one two three four'.split(),
    ...             'zero one tree four'.split(), 'Original', 'Current',
    ...             '2005-01-26 23:30:50', '2010-04-02 10:20:52',
    ...             lineterm=''):
    ...     print(line)                 # doctest: +NORMALIZE_WHITESPACE
    --- Original        2005-01-26 23:30:50
    +++ Current         2010-04-02 10:20:52
    @@ -1,4 +1,4 @@
    +zero
     one
    -two
    -three
    +tree
     four
    """

    _check_types(a, b, fromfile, tofile, fromfiledate, tofiledate, lineterm)
    started = False
    for group in SequenceMatcher(None,a,b).get_grouped_opcodes(n):
        if not started:
            started = True
            fromdate = '\t{}'.format(fromfiledate) if fromfiledate else ''
            todate = '\t{}'.format(tofiledate) if tofiledate else ''
            yield '--- {}{}{}'.format(fromfile, fromdate, lineterm)
            yield '+++ {}{}{}'.format(tofile, todate, lineterm)

        first, last = group[0], group[-1]
        file1_range = _format_range_unified(first[1], last[2])
        file2_range = _format_range_unified(first[3], last[4])
        yield '@@ -{} +{} @@{}'.format(file1_range, file2_range, lineterm)

        for tag, i1, i2, j1, j2 in group:
            if tag == 'equal':
                for line in a[i1:i2]:
                    yield ' ' + line
                continue
            if tag in {'replace', 'delete'}:
                for line in a[i1:i2]:
                    yield '-' + line
            if tag in {'replace', 'insert'}:
                for line in b[j1:j2]:
                    yield '+' + line


########################################################################
###  Context Diff
########################################################################

def _format_range_context(start, stop):
    'Convert range to the "ed" format'
    # Per the diff spec at http://www.unix.org/single_unix_specification/
    beginning = start + 1     # lines start numbering with one
    length = stop - start
    if not length:
        beginning -= 1        # empty ranges begin at line just before the range
    if length <= 1:
        return '{}'.format(beginning)
    return '{},{}'.format(beginning, beginning + length - 1)

# See http://www.unix.org/single_unix_specification/
def context_diff(a, b, fromfile='', tofile='',
                 fromfiledate='', tofiledate='', n=3, lineterm='\n'):
    r"""
    Compare two sequences of lines; generate the delta as a context diff.

    Context diffs are a compact way of showing line changes and a few
    lines of context.  The number of context lines is set by 'n' which
    defaults to three.

    By default, the diff control lines (those with *** or ---) are
    created with a trailing newline.  This is helpful so that inputs
    created from file.readlines() result in diffs that are suitable for
    file.writelines() since both the inputs and outputs have trailing
    newlines.

    For inputs that do not have trailing newlines, set the lineterm
    argument to "" so that the output will be uniformly newline free.

    The context diff format normally has a header for filenames and
    modification times.  Any or all of these may be specified using
    strings for 'fromfile', 'tofile', 'fromfiledate', and 'tofiledate'.
    The modification times are normally expressed in the ISO 8601 format.
    If not specified, the strings default to blanks.

    Example:

    >>> print(''.join(context_diff('one\ntwo\nthree\nfour\n'.splitlines(True),
    ...       'zero\none\ntree\nfour\n'.splitlines(True), 'Original', 'Current')),
    ...       end="")
    *** Original
    --- Current
    ***************
    *** 1,4 ****
      one
    ! two
    ! three
      four
    --- 1,4 ----
    + zero
      one
    ! tree
      four
    """

    _check_types(a, b, fromfile, tofile, fromfiledate, tofiledate, lineterm)
    prefix = dict(insert='+ ', delete='- ', replace='! ', equal='  ')
    started = False
    for group in SequenceMatcher(None,a,b).get_grouped_opcodes(n):
        if not started:
            started = True
            fromdate = '\t{}'.format(fromfiledate) if fromfiledate else ''
            todate = '\t{}'.format(tofiledate) if tofiledate else ''
            yield '*** {}{}{}'.format(fromfile, fromdate, lineterm)
            yield '--- {}{}{}'.format(tofile, todate, lineterm)

        first, last = group[0], group[-1]
        yield '***************' + lineterm

        file1_range = _format_range_context(first[1], last[2])
        yield '*** {} ****{}'.format(file1_range, lineterm)

        if any(tag in {'replace', 'delete'} for tag, _, _, _, _ in group):
            for tag, i1, i2, _, _ in group:
                if tag != 'insert':
                    for line in a[i1:i2]:
                        yield prefix[tag] + line

        file2_range = _format_range_context(first[3], last[4])
        yield '--- {} ----{}'.format(file2_range, lineterm)

        if any(tag in {'replace', 'insert'} for tag, _, _, _, _ in group):
            for tag, _, _, j1, j2 in group:
                if tag != 'delete':
                    for line in b[j1:j2]:
                        yield prefix[tag] + line

def _check_types(a, b, *args):
    # Checking types is weird, but the alternative is garbled output when
    # someone passes mixed bytes and str to {unified,context}_diff(). E.g.
    # without this check, passing filenames as bytes results in output like
    #   --- b'oldfile.txt'
    #   +++ b'newfile.txt'
    # because of how str.format() incorporates bytes objects.
    if a and not isinstance(a[0], str):
        raise TypeError('lines to compare must be str, not %s (%r)' %
                        (type(a[0]).__name__, a[0]))
    if b and not isinstance(b[0], str):
        raise TypeError('lines to compare must be str, not %s (%r)' %
                        (type(b[0]).__name__, b[0]))
    for arg in args:
        if not isinstance(arg, str):
            raise TypeError('all arguments must be str, not: %r' % (arg,))

def diff_bytes(dfunc, a, b, fromfile=b'', tofile=b'',
               fromfiledate=b'', tofiledate=b'', n=3, lineterm=b'\n'):
    r"""
    Compare `a` and `b`, two sequences of lines represented as bytes rather
    than str. This is a wrapper for `dfunc`, which is typically either
    unified_diff() or context_diff(). Inputs are losslessly converted to
    strings so that `dfunc` only has to worry about strings, and encoded
    back to bytes on return. This is necessary to compare files with
    unknown or inconsistent encoding. All other inputs (except `n`) must be
    bytes rather than str.
    """
    def decode(s):
        try:
            return s.decode('ascii', 'surrogateescape')
        except AttributeError as err:
            msg = ('all arguments must be bytes, not %s (%r)' %
                   (type(s).__name__, s))
            raise TypeError(msg) from err
    a = list(map(decode, a))
    b = list(map(decode, b))
    fromfile = decode(fromfile)
    tofile = decode(tofile)
    fromfiledate = decode(fromfiledate)
    tofiledate = decode(tofiledate)
    lineterm = decode(lineterm)

    lines = dfunc(a, b, fromfile, tofile, fromfiledate, tofiledate, n, lineterm)
    for line in lines:
        yield line.encode('ascii', 'surrogateescape')

def ndiff(a, b, linejunk=None, charjunk=IS_CHARACTER_JUNK):
    r"""
    Compare `a` and `b` (lists of strings); return a `Differ`-style delta.

    Optional keyword parameters `linejunk` and `charjunk` are for filter
    functions, or can be None:

    - linejunk: A function that should accept a single string argument and
      return true iff the string is junk.  The default is None, and is
      recommended; the underlying SequenceMatcher class has an adaptive
      notion of "noise" lines.

    - charjunk: A function that accepts a character (string of length
      1), and returns true iff the character is junk. The default is
      the module-level function IS_CHARACTER_JUNK, which filters out
      whitespace characters (a blank or tab; note: it's a bad idea to
      include newline in this!).

    Tools/scripts/ndiff.py is a command-line front-end to this function.

    Example:

    >>> diff = ndiff('one\ntwo\nthree\n'.splitlines(keepends=True),
    ...              'ore\ntree\nemu\n'.splitlines(keepends=True))
    >>> print(''.join(diff), end="")
    - one
    ?  ^
    + ore
    ?  ^
    - two
    - three
    ?  -
    + tree
    + emu
    """
    return Differ(linejunk, charjunk).compare(a, b)

def _mdiff(fromlines, tolines, context=None, linejunk=None,
           charjunk=IS_CHARACTER_JUNK):
    r"""Returns generator yielding marked up from/to side by side differences.

    Arguments:
    fromlines -- list of text lines to compared to tolines
    tolines -- list of text lines to be compared to fromlines
    context -- number of context lines to display on each side of difference,
               if None, all from/to text lines will be generated.
    linejunk -- passed on to ndiff (see ndiff documentation)
    charjunk -- passed on to ndiff (see ndiff documentation)

    This function returns an iterator which returns a tuple:
    (from line tuple, to line tuple, boolean flag)

    from/to line tuple -- (line num, line text)
        line num -- integer or None (to indicate a context separation)
        line text -- original line text with following markers inserted:
            '\0+' -- marks start of added text
            '\0-' -- marks start of deleted text
            '\0^' -- marks start of changed text
            '\1' -- marks end of added/deleted/changed text

    boolean flag -- None indicates context separation, True indicates
        either "from" or "to" line contains a change, otherwise False.

    This function/iterator was originally developed to generate side by side
    file difference for making HTML pages (see HtmlDiff class for example
    usage).

    Note, this function utilizes the ndiff function to generate the side by
    side difference markup.  Optional ndiff arguments may be passed to this
    function and they in turn will be passed to ndiff.
    """
    import re

    # regular expression for finding intraline change indices
    change_re = re.compile(r'(\++|\-+|\^+)')

    # create the difference iterator to generate the differences
    diff_lines_iterator = ndiff(fromlines,tolines,linejunk,charjunk)

    def _make_line(lines, format_key, side, num_lines=[0,0]):
        """Returns line of text with user's change markup and line formatting.

        lines -- list of lines from the ndiff generator to produce a line of
                 text from.  When producing the line of text to return, the
                 lines used are removed from this list.
        format_key -- '+' return first line in list with "add" markup around
                          the entire line.
                      '-' return first line in list with "delete" markup around
                          the entire line.
                      '?' return first line in list with add/delete/change
                          intraline markup (indices obtained from second line)
                      None return first line in list with no markup
        side -- indice into the num_lines list (0=from,1=to)
        num_lines -- from/to current line number.  This is NOT intended to be a
                     passed parameter.  It is present as a keyword argument to
                     maintain memory of the current line numbers between calls
                     of this function.

        Note, this function is purposefully not defined at the module scope so
        that data it needs from its parent function (within whose context it
        is defined) does not need to be of module scope.
        """
        num_lines[side] += 1
        # Handle case where no user markup is to be added, just return line of
        # text with user's line format to allow for usage of the line number.
        if format_key is None:
            return (num_lines[side],lines.pop(0)[2:])
        # Handle case of intraline changes
        if format_key == '?':
            text, markers = lines.pop(0), lines.pop(0)
            # find intraline changes (store change type and indices in tuples)
            sub_info = []
            def record_sub_info(match_object,sub_info=sub_info):
                sub_info.append([match_object.group(1)[0],match_object.span()])
                return match_object.group(1)
            change_re.sub(record_sub_info,markers)
            # process each tuple inserting our special marks that won't be
            # noticed by an xml/html escaper.
            for key,(begin,end) in reversed(sub_info):
                text = text[0:begin]+'\0'+key+text[begin:end]+'\1'+text[end:]
            text = text[2:]
        # Handle case of add/delete entire line
        else:
            text = lines.pop(0)[2:]
            # if line of text is just a newline, insert a space so there is
            # something for the user to highlight and see.
            if not text:
                text = ' '
            # insert marks that won't be noticed by an xml/html escaper.
            text = '\0' + format_key + text + '\1'
        # Return line of text, first allow user's line formatter to do its
        # thing (such as adding the line number) then replace the special
        # marks with what the user's change markup.
        return (num_lines[side],text)

    def _line_iterator():
        """Yields from/to lines of text with a change indication.

        This function is an iterator.  It itself pulls lines from a
        differencing iterator, processes them and yields them.  When it can
        it yields both a "from" and a "to" line, otherwise it will yield one
        or the other.  In addition to yielding the lines of from/to text, a
        boolean flag is yielded to indicate if the text line(s) have
        differences in them.

        Note, this function is purposefully not defined at the module scope so
        that data it needs from its parent function (within whose context it
        is defined) does not need to be of module scope.
        """
        lines = []
        num_blanks_pending, num_blanks_to_yield = 0, 0
        while True:
            # Load up next 4 lines so we can look ahead, create strings which
            # are a concatenation of the first character of each of the 4 lines
            # so we can do some very readable comparisons.
            while len(lines) < 4:
                lines.append(next(diff_lines_iterator, 'X'))
            s = ''.join([line[0] for line in lines])
            if s.startswith('X'):
                # When no more lines, pump out any remaining blank lines so the
                # corresponding add/delete lines get a matching blank line so
                # all line pairs get yielded at the next level.
                num_blanks_to_yield = num_blanks_pending
            elif s.startswith('-?+?'):
                # simple intraline change
                yield _make_line(lines,'?',0), _make_line(lines,'?',1), True
                continue
            elif s.startswith('--++'):
                # in delete block, add block coming: we do NOT want to get
                # caught up on blank lines yet, just process the delete line
                num_blanks_pending -= 1
                yield _make_line(lines,'-',0), None, True
                continue
            elif s.startswith(('--?+', '--+', '- ')):
                # in delete block and see an intraline change or unchanged line
                # coming: yield the delete line and then blanks
                from_line,to_line = _make_line(lines,'-',0), None
                num_blanks_to_yield,num_blanks_pending = num_blanks_pending-1,0
            elif s.startswith('-+?'):
                # intraline change
                yield _make_line(lines,None,0), _make_line(lines,'?',1), True
                continue
            elif s.startswith('-?+'):
                # intraline change
                yield _make_line(lines,'?',0), _make_line(lines,None,1), True
                continue
            elif s.startswith('-'):
                # delete FROM line
                num_blanks_pending -= 1
                yield _make_line(lines,'-',0), None, True
                continue
            elif s.startswith('+--'):
                # in add block, delete block coming: we do NOT want to get
                # caught up on blank lines yet, just process the add line
                num_blanks_pending += 1
                yield None, _make_line(lines,'+',1), True
                continue
            elif s.startswith(('+ ', '+-')):
                # will be leaving an add block: yield blanks then add line
                from_line, to_line = None, _make_line(lines,'+',1)
                num_blanks_to_yield,num_blanks_pending = num_blanks_pending+1,0
            elif s.startswith('+'):
                # inside an add block, yield the add line
                num_blanks_pending += 1
                yield None, _make_line(lines,'+',1), True
                continue
            elif s.startswith(' '):
                # unchanged text, yield it to both sides
                yield _make_line(lines[:],None,0),_make_line(lines,None,1),False
                continue
            # Catch up on the blank lines so when we yield the next from/to
            # pair, they are lined up.
            while(num_blanks_to_yield < 0):
                num_blanks_to_yield += 1
                yield None,('','\n'),True
            while(num_blanks_to_yield > 0):
                num_blanks_to_yield -= 1
                yield ('','\n'),None,True
            if s.startswith('X'):
                return
            else:
                yield from_line,to_line,True

    def _line_pair_iterator():
        """Yields from/to lines of text with a change indication.

        This function is an iterator.  It itself pulls lines from the line
        iterator.  Its difference from that iterator is that this function
        always yields a pair of from/to text lines (with the change
        indication).  If necessary it will collect single from/to lines
        until it has a matching pair from/to pair to yield.

        Note, this function is purposefully not defined at the module scope so
        that data it needs from its parent function (within whose context it
        is defined) does not need to be of module scope.
        """
        line_iterator = _line_iterator()
        fromlines,tolines=[],[]
        while True:
            # Collecting lines of text until we have a from/to pair
            while (len(fromlines)==0 or len(tolines)==0):
                try:
                    from_line, to_line, found_diff = next(line_iterator)
                except StopIteration:
                    return
                if from_line is not None:
                    fromlines.append((from_line,found_diff))
                if to_line is not None:
                    tolines.append((to_line,found_diff))
            # Once we have a pair, remove them from the collection and yield it
            from_line, fromDiff = fromlines.pop(0)
            to_line, to_diff = tolines.pop(0)
            yield (from_line,to_line,fromDiff or to_diff)

    # Handle case where user does not want context differencing, just yield
    # them up without doing anything else with them.
    line_pair_iterator = _line_pair_iterator()
    if context is None:
        yield from line_pair_iterator
    # Handle case where user wants context differencing.  We must do some
    # storage of lines until we know for sure that they are to be yielded.
    else:
        context += 1
        lines_to_write = 0
        while True:
            # Store lines up until we find a difference, note use of a
            # circular queue because we only need to keep around what
            # we need for context.
            index, contextLines = 0, [None]*(context)
            found_diff = False
            while(found_diff is False):
                try:
                    from_line, to_line, found_diff = next(line_pair_iterator)
                except StopIteration:
                    return
                i = index % context
                contextLines[i] = (from_line, to_line, found_diff)
                index += 1
            # Yield lines that we have collected so far, but first yield
            # the user's separator.
            if index > context:
                yield None, None, None
                lines_to_write = context
            else:
                lines_to_write = index
                index = 0
            while(lines_to_write):
                i = index % context
                index += 1
                yield contextLines[i]
                lines_to_write -= 1
            # Now yield the context lines after the change
            lines_to_write = context-1
            try:
                while(lines_to_write):
                    from_line, to_line, found_diff = next(line_pair_iterator)
                    # If another change within the context, extend the context
                    if found_diff:
                        lines_to_write = context-1
                    else:
                        lines_to_write -= 1
                    yield from_line, to_line, found_diff
            except StopIteration:
                # Catch exception from next() and return normally
                return


_file_template = """
<!DOCTYPE html PUBLIC "-//W3C//DTD XHTML 1.0 Transitional//EN"
          "http://www.w3.org/TR/xhtml1/DTD/xhtml1-transitional.dtd">

<html>

<head>
    <meta http-equiv="Content-Type"
          content="text/html; charset=%(charset)s" />
    <title></title>
    <style type="text/css">%(styles)s
    </style>
</head>

<body>
    %(table)s%(legend)s
</body>

</html>"""

_styles = """
        table.diff {font-family:Courier; border:medium;}
        .diff_header {background-color:#e0e0e0}
        td.diff_header {text-align:right}
        .diff_next {background-color:#c0c0c0}
        .diff_add {background-color:#aaffaa}
        .diff_chg {background-color:#ffff77}
        .diff_sub {background-color:#ffaaaa}"""

_table_template = """
    <table class="diff" id="difflib_chg_%(prefix)s_top"
           cellspacing="0" cellpadding="0" rules="groups" >
        <colgroup></colgroup> <colgroup></colgroup> <colgroup></colgroup>
        <colgroup></colgroup> <colgroup></colgroup> <colgroup></colgroup>
        %(header_row)s
        <tbody>
%(data_rows)s        </tbody>
    </table>"""

_legend = """
    <table class="diff" summary="Legends">
        <tr> <th colspan="2"> Legends </th> </tr>
        <tr> <td> <table border="" summary="Colors">
                      <tr><th> Colors </th> </tr>
                      <tr><td class="diff_add">&nbsp;Added&nbsp;</td></tr>
                      <tr><td class="diff_chg">Changed</td> </tr>
                      <tr><td class="diff_sub">Deleted</td> </tr>
                  </table></td>
             <td> <table border="" summary="Links">
                      <tr><th colspan="2"> Links </th> </tr>
                      <tr><td>(f)irst change</td> </tr>
                      <tr><td>(n)ext change</td> </tr>
                      <tr><td>(t)op</td> </tr>
                  </table></td> </tr>
    </table>"""

class HtmlDiff(object):
    """For producing HTML side by side comparison with change highlights.

    This class can be used to create an HTML table (or a complete HTML file
    containing the table) showing a side by side, line by line comparison
    of text with inter-line and intra-line change highlights.  The table can
    be generated in either full or contextual difference mode.

    The following methods are provided for HTML generation:

    make_table -- generates HTML for a single side by side table
    make_file -- generates complete HTML file with a single side by side table

    See tools/scripts/diff.py for an example usage of this class.
    """

    _file_template = _file_template
    _styles = _styles
    _table_template = _table_template
    _legend = _legend
    _default_prefix = 0

    def __init__(self,tabsize=8,wrapcolumn=None,linejunk=None,
                 charjunk=IS_CHARACTER_JUNK):
        """HtmlDiff instance initializer

        Arguments:
        tabsize -- tab stop spacing, defaults to 8.
        wrapcolumn -- column number where lines are broken and wrapped,
            defaults to None where lines are not wrapped.
        linejunk,charjunk -- keyword arguments passed into ndiff() (used by
            HtmlDiff() to generate the side by side HTML differences).  See
            ndiff() documentation for argument default values and descriptions.
        """
        self._tabsize = tabsize
        self._wrapcolumn = wrapcolumn
        self._linejunk = linejunk
        self._charjunk = charjunk

    def make_file(self, fromlines, tolines, fromdesc='', todesc='',
                  context=False, numlines=5, *, charset='utf-8'):
        """Returns HTML file of side by side comparison with change highlights

        Arguments:
        fromlines -- list of "from" lines
        tolines -- list of "to" lines
        fromdesc -- "from" file column header string
        todesc -- "to" file column header string
        context -- set to True for contextual differences (defaults to False
            which shows full differences).
        numlines -- number of context lines.  When context is set True,
            controls number of lines displayed before and after the change.
            When context is False, controls the number of lines to place
            the "next" link anchors before the next change (so click of
            "next" link jumps to just before the change).
        charset -- charset of the HTML document
        """

        return (self._file_template % dict(
            styles=self._styles,
            legend=self._legend,
            table=self.make_table(fromlines, tolines, fromdesc, todesc,
                                  context=context, numlines=numlines),
            charset=charset
        )).encode(charset, 'xmlcharrefreplace').decode(charset)

    def _tab_newline_replace(self,fromlines,tolines):
        """Returns from/to line lists with tabs expanded and newlines removed.

        Instead of tab characters being replaced by the number of spaces
        needed to fill in to the next tab stop, this function will fill
        the space with tab characters.  This is done so that the difference
        algorithms can identify changes in a file when tabs are replaced by
        spaces and vice versa.  At the end of the HTML generation, the tab
        characters will be replaced with a nonbreakable space.
        """
        def expand_tabs(line):
            # hide real spaces
            line = line.replace(' ','\0')
            # expand tabs into spaces
            line = line.expandtabs(self._tabsize)
            # replace spaces from expanded tabs back into tab characters
            # (we'll replace them with markup after we do differencing)
            line = line.replace(' ','\t')
            return line.replace('\0',' ').rstrip('\n')
        fromlines = [expand_tabs(line) for line in fromlines]
        tolines = [expand_tabs(line) for line in tolines]
        return fromlines,tolines

    def _split_line(self,data_list,line_num,text):
        """Builds list of text lines by splitting text lines at wrap point

        This function will determine if the input text line needs to be
        wrapped (split) into separate lines.  If so, the first wrap point
        will be determined and the first line appended to the output
        text line list.  This function is used recursively to handle
        the second part of the split line to further split it.
        """
        # if blank line or context separator, just add it to the output list
        if not line_num:
            data_list.append((line_num,text))
            return

        # if line text doesn't need wrapping, just add it to the output list
        size = len(text)
        max = self._wrapcolumn
        if (size <= max) or ((size -(text.count('\0')*3)) <= max):
            data_list.append((line_num,text))
            return

        # scan text looking for the wrap point, keeping track if the wrap
        # point is inside markers
        i = 0
        n = 0
        mark = ''
        while n < max and i < size:
            if text[i] == '\0':
                i += 1
                mark = text[i]
                i += 1
            elif text[i] == '\1':
                i += 1
                mark = ''
            else:
                i += 1
                n += 1

        # wrap point is inside text, break it up into separate lines
        line1 = text[:i]
        line2 = text[i:]

        # if wrap point is inside markers, place end marker at end of first
        # line and start marker at beginning of second line because each
        # line will have its own table tag markup around it.
        if mark:
            line1 = line1 + '\1'
            line2 = '\0' + mark + line2

        # tack on first line onto the output list
        data_list.append((line_num,line1))

        # use this routine again to wrap the remaining text
        self._split_line(data_list,'>',line2)

    def _line_wrapper(self,diffs):
        """Returns iterator that splits (wraps) mdiff text lines"""

        # pull from/to data and flags from mdiff iterator
        for fromdata,todata,flag in diffs:
            # check for context separators and pass them through
            if flag is None:
                yield fromdata,todata,flag
                continue
            (fromline,fromtext),(toline,totext) = fromdata,todata
            # for each from/to line split it at the wrap column to form
            # list of text lines.
            fromlist,tolist = [],[]
            self._split_line(fromlist,fromline,fromtext)
            self._split_line(tolist,toline,totext)
            # yield from/to line in pairs inserting blank lines as
            # necessary when one side has more wrapped lines
            while fromlist or tolist:
                if fromlist:
                    fromdata = fromlist.pop(0)
                else:
                    fromdata = ('',' ')
                if tolist:
                    todata = tolist.pop(0)
                else:
                    todata = ('',' ')
                yield fromdata,todata,flag

    def _collect_lines(self,diffs):
        """Collects mdiff output into separate lists

        Before storing the mdiff from/to data into a list, it is converted
        into a single line of text with HTML markup.
        """

        fromlist,tolist,flaglist = [],[],[]
        # pull from/to data and flags from mdiff style iterator
        for fromdata,todata,flag in diffs:
            try:
                # store HTML markup of the lines into the lists
                fromlist.append(self._format_line(0,flag,*fromdata))
                tolist.append(self._format_line(1,flag,*todata))
            except TypeError:
                # exceptions occur for lines where context separators go
                fromlist.append(None)
                tolist.append(None)
            flaglist.append(flag)
        return fromlist,tolist,flaglist

    def _format_line(self,side,flag,linenum,text):
        """Returns HTML markup of "from" / "to" text lines

        side -- 0 or 1 indicating "from" or "to" text
        flag -- indicates if difference on line
        linenum -- line number (used for line number column)
        text -- line text to be marked up
        """
        try:
            linenum = '%d' % linenum
            id = ' id="%s%s"' % (self._prefix[side],linenum)
        except TypeError:
            # handle blank lines where linenum is '>' or ''
            id = ''
        # replace those things that would get confused with HTML symbols
        text=text.replace("&","&amp;").replace(">","&gt;").replace("<","&lt;")

        # make space non-breakable so they don't get compressed or line wrapped
        text = text.replace(' ','&nbsp;').rstrip()

        return '<td class="diff_header"%s>%s</td><td nowrap="nowrap">%s</td>' \
               % (id,linenum,text)

    def _make_prefix(self):
        """Create unique anchor prefixes"""

        # Generate a unique anchor prefix so multiple tables
        # can exist on the same HTML page without conflicts.
        fromprefix = "from%d_" % HtmlDiff._default_prefix
        toprefix = "to%d_" % HtmlDiff._default_prefix
        HtmlDiff._default_prefix += 1
        # store prefixes so line format method has access
        self._prefix = [fromprefix,toprefix]

    def _convert_flags(self,fromlist,tolist,flaglist,context,numlines):
        """Makes list of "next" links"""

        # all anchor names will be generated using the unique "to" prefix
        toprefix = self._prefix[1]

        # process change flags, generating middle column of next anchors/links
        next_id = ['']*len(flaglist)
        next_href = ['']*len(flaglist)
        num_chg, in_change = 0, False
        last = 0
        for i,flag in enumerate(flaglist):
            if flag:
                if not in_change:
                    in_change = True
                    last = i
                    # at the beginning of a change, drop an anchor a few lines
                    # (the context lines) before the change for the previous
                    # link
                    i = max([0,i-numlines])
                    next_id[i] = ' id="difflib_chg_%s_%d"' % (toprefix,num_chg)
                    # at the beginning of a change, drop a link to the next
                    # change
                    num_chg += 1
                    next_href[last] = '<a href="#difflib_chg_%s_%d">n</a>' % (
                         toprefix,num_chg)
            else:
                in_change = False
        # check for cases where there is no content to avoid exceptions
        if not flaglist:
            flaglist = [False]
            next_id = ['']
            next_href = ['']
            last = 0
            if context:
                fromlist = ['<td></td><td>&nbsp;No Differences Found&nbsp;</td>']
                tolist = fromlist
            else:
                fromlist = tolist = ['<td></td><td>&nbsp;Empty File&nbsp;</td>']
        # if not a change on first line, drop a link
        if not flaglist[0]:
            next_href[0] = '<a href="#difflib_chg_%s_0">f</a>' % toprefix
        # redo the last link to link to the top
        next_href[last] = '<a href="#difflib_chg_%s_top">t</a>' % (toprefix)

        return fromlist,tolist,flaglist,next_href,next_id

    def make_table(self,fromlines,tolines,fromdesc='',todesc='',context=False,
                   numlines=5):
        """Returns HTML table of side by side comparison with change highlights

        Arguments:
        fromlines -- list of "from" lines
        tolines -- list of "to" lines
        fromdesc -- "from" file column header string
        todesc -- "to" file column header string
        context -- set to True for contextual differences (defaults to False
            which shows full differences).
        numlines -- number of context lines.  When context is set True,
            controls number of lines displayed before and after the change.
            When context is False, controls the number of lines to place
            the "next" link anchors before the next change (so click of
            "next" link jumps to just before the change).
        """

        # make unique anchor prefixes so that multiple tables may exist
        # on the same page without conflict.
        self._make_prefix()

        # change tabs to spaces before it gets more difficult after we insert
        # markup
        fromlines,tolines = self._tab_newline_replace(fromlines,tolines)

        # create diffs iterator which generates side by side from/to data
        if context:
            context_lines = numlines
        else:
            context_lines = None
        diffs = _mdiff(fromlines,tolines,context_lines,linejunk=self._linejunk,
                      charjunk=self._charjunk)

        # set up iterator to wrap lines that exceed desired width
        if self._wrapcolumn:
            diffs = self._line_wrapper(diffs)

        # collect up from/to lines and flags into lists (also format the lines)
        fromlist,tolist,flaglist = self._collect_lines(diffs)

        # process change flags, generating middle column of next anchors/links
        fromlist,tolist,flaglist,next_href,next_id = self._convert_flags(
            fromlist,tolist,flaglist,context,numlines)

        s = []
        fmt = '            <tr><td class="diff_next"%s>%s</td>%s' + \
              '<td class="diff_next">%s</td>%s</tr>\n'
        for i in range(len(flaglist)):
            if flaglist[i] is None:
                # mdiff yields None on separator lines skip the bogus ones
                # generated for the first line
                if i > 0:
                    s.append('        </tbody>        \n        <tbody>\n')
            else:
                s.append( fmt % (next_id[i],next_href[i],fromlist[i],
                                           next_href[i],tolist[i]))
        if fromdesc or todesc:
            header_row = '<thead><tr>%s%s%s%s</tr></thead>' % (
                '<th class="diff_next"><br /></th>',
                '<th colspan="2" class="diff_header">%s</th>' % fromdesc,
                '<th class="diff_next"><br /></th>',
                '<th colspan="2" class="diff_header">%s</th>' % todesc)
        else:
            header_row = ''

        table = self._table_template % dict(
            data_rows=''.join(s),
            header_row=header_row,
            prefix=self._prefix[1])

        return table.replace('\0+','<span class="diff_add">'). \
                     replace('\0-','<span class="diff_sub">'). \
                     replace('\0^','<span class="diff_chg">'). \
                     replace('\1','</span>'). \
                     replace('\t','&nbsp;')

del re

def restore(delta, which):
    r"""
    Generate one of the two sequences that generated a delta.

    Given a `delta` produced by `Differ.compare()` or `ndiff()`, extract
    lines originating from file 1 or 2 (parameter `which`), stripping off line
    prefixes.

    Examples:

    >>> diff = ndiff('one\ntwo\nthree\n'.splitlines(keepends=True),
    ...              'ore\ntree\nemu\n'.splitlines(keepends=True))
    >>> diff = list(diff)
    >>> print(''.join(restore(diff, 1)), end="")
    one
    two
    three
    >>> print(''.join(restore(diff, 2)), end="")
    ore
    tree
    emu
    """
    try:
        tag = {1: "- ", 2: "+ "}[int(which)]
    except KeyError:
        raise ValueError('unknown delta choice (must be 1 or 2): %r'
                           % which) from None
    prefixes = ("  ", tag)
    for line in delta:
        if line[:2] in prefixes:
            yield line[2:]

def _test():
    import doctest, difflib
    return doctest.testmod(difflib)

if __name__ == "__main__":
    _test()
```
