## Supplementary software v0.2.1 for "Virtual control arms for paediatric myopia trials: external validation of axial-elongation models": dis.py

```
"""Disassembler of Python byte code into mnemonics."""

import sys
import types
import collections
import io

from opcode import *
from opcode import (
    __all__ as _opcodes_all,
    _cache_format,
    _inline_cache_entries,
    _nb_ops,
    _intrinsic_1_descs,
    _intrinsic_2_descs,
    _specializations,
    _specialized_opmap,
)

from _opcode import get_executor

__all__ = ["code_info", "dis", "disassemble", "distb", "disco",
           "findlinestarts", "findlabels", "show_code",
           "get_instructions", "Instruction", "Bytecode"] + _opcodes_all
del _opcodes_all

_have_code = (types.MethodType, types.FunctionType, types.CodeType,
              classmethod, staticmethod, type)

CONVERT_VALUE = opmap['CONVERT_VALUE']

SET_FUNCTION_ATTRIBUTE = opmap['SET_FUNCTION_ATTRIBUTE']
FUNCTION_ATTR_FLAGS = ('defaults', 'kwdefaults', 'annotations', 'closure')

ENTER_EXECUTOR = opmap['ENTER_EXECUTOR']
LOAD_CONST = opmap['LOAD_CONST']
RETURN_CONST = opmap['RETURN_CONST']
LOAD_GLOBAL = opmap['LOAD_GLOBAL']
BINARY_OP = opmap['BINARY_OP']
JUMP_BACKWARD = opmap['JUMP_BACKWARD']
FOR_ITER = opmap['FOR_ITER']
SEND = opmap['SEND']
LOAD_ATTR = opmap['LOAD_ATTR']
LOAD_SUPER_ATTR = opmap['LOAD_SUPER_ATTR']
CALL_INTRINSIC_1 = opmap['CALL_INTRINSIC_1']
CALL_INTRINSIC_2 = opmap['CALL_INTRINSIC_2']
LOAD_FAST_LOAD_FAST = opmap['LOAD_FAST_LOAD_FAST']
STORE_FAST_LOAD_FAST = opmap['STORE_FAST_LOAD_FAST']
STORE_FAST_STORE_FAST = opmap['STORE_FAST_STORE_FAST']

CACHE = opmap["CACHE"]

_all_opname = list(opname)
_all_opmap = dict(opmap)
for name, op in _specialized_opmap.items():
    # fill opname and opmap
    assert op < len(_all_opname)
    _all_opname[op] = name
    _all_opmap[name] = op

deoptmap = {
    specialized: base for base, family in _specializations.items() for specialized in family
}

def _try_compile(source, name):
    """Attempts to compile the given source, first as an expression and
       then as a statement if the first approach fails.

       Utility function to accept strings in functions that otherwise
       expect code objects
    """
    try:
        return compile(source, name, 'eval')
    except SyntaxError:
        pass
    return compile(source, name, 'exec')

def dis(x=None, *, file=None, depth=None, show_caches=False, adaptive=False,
        show_offsets=False):
    """Disassemble classes, methods, functions, and other compiled objects.

    With no argument, disassemble the last traceback.

    Compiled objects currently include generator objects, async generator
    objects, and coroutine objects, all of which store their code object
    in a special attribute.
    """
    if x is None:
        distb(file=file, show_caches=show_caches, adaptive=adaptive,
              show_offsets=show_offsets)
        return
    # Extract functions from methods.
    if hasattr(x, '__func__'):
        x = x.__func__
    # Extract compiled code objects from...
    if hasattr(x, '__code__'):  # ...a function, or
        x = x.__code__
    elif hasattr(x, 'gi_code'):  #...a generator object, or
        x = x.gi_code
    elif hasattr(x, 'ag_code'):  #...an asynchronous generator object, or
        x = x.ag_code
    elif hasattr(x, 'cr_code'):  #...a coroutine.
        x = x.cr_code
    # Perform the disassembly.
    if hasattr(x, '__dict__'):  # Class or module
        items = sorted(x.__dict__.items())
        for name, x1 in items:
            if isinstance(x1, _have_code):
                print("Disassembly of %s:" % name, file=file)
                try:
                    dis(x1, file=file, depth=depth, show_caches=show_caches, adaptive=adaptive, show_offsets=show_offsets)
                except TypeError as msg:
                    print("Sorry:", msg, file=file)
                print(file=file)
    elif hasattr(x, 'co_code'): # Code object
        _disassemble_recursive(x, file=file, depth=depth, show_caches=show_caches, adaptive=adaptive, show_offsets=show_offsets)
    elif isinstance(x, (bytes, bytearray)): # Raw bytecode
        labels_map = _make_labels_map(x)
        label_width = 4 + len(str(len(labels_map)))
        formatter = Formatter(file=file,
                              offset_width=len(str(max(len(x) - 2, 9999))) if show_offsets else 0,
                              label_width=label_width,
                              show_caches=show_caches)
        arg_resolver = ArgResolver(labels_map=labels_map)
        _disassemble_bytes(x, arg_resolver=arg_resolver, formatter=formatter)
    elif isinstance(x, str):    # Source code
        _disassemble_str(x, file=file, depth=depth, show_caches=show_caches, adaptive=adaptive, show_offsets=show_offsets)
    else:
        raise TypeError("don't know how to disassemble %s objects" %
                        type(x).__name__)

def distb(tb=None, *, file=None, show_caches=False, adaptive=False, show_offsets=False):
    """Disassemble a traceback (default: last traceback)."""
    if tb is None:
        try:
            if hasattr(sys, 'last_exc'):
                tb = sys.last_exc.__traceback__
            else:
                tb = sys.last_traceback
        except AttributeError:
            raise RuntimeError("no last traceback to disassemble") from None
        while tb.tb_next: tb = tb.tb_next
    disassemble(tb.tb_frame.f_code, tb.tb_lasti, file=file, show_caches=show_caches, adaptive=adaptive, show_offsets=show_offsets)

# The inspect module interrogates this dictionary to build its
# list of CO_* constants. It is also used by pretty_flags to
# turn the co_flags field into a human readable list.
COMPILER_FLAG_NAMES = {
     1: "OPTIMIZED",
     2: "NEWLOCALS",
     4: "VARARGS",
     8: "VARKEYWORDS",
    16: "NESTED",
    32: "GENERATOR",
    64: "NOFREE",
   128: "COROUTINE",
   256: "ITERABLE_COROUTINE",
   512: "ASYNC_GENERATOR",
}

def pretty_flags(flags):
    """Return pretty representation of code flags."""
    names = []
    for i in range(32):
        flag = 1<<i
        if flags & flag:
            names.append(COMPILER_FLAG_NAMES.get(flag, hex(flag)))
            flags ^= flag
            if not flags:
                break
    else:
        names.append(hex(flags))
    return ", ".join(names)

class _Unknown:
    def __repr__(self):
        return "<unknown>"

# Sentinel to represent values that cannot be calculated
UNKNOWN = _Unknown()

def _get_code_object(x):
    """Helper to handle methods, compiled or raw code objects, and strings."""
    # Extract functions from methods.
    if hasattr(x, '__func__'):
        x = x.__func__
    # Extract compiled code objects from...
    if hasattr(x, '__code__'):  # ...a function, or
        x = x.__code__
    elif hasattr(x, 'gi_code'):  #...a generator object, or
        x = x.gi_code
    elif hasattr(x, 'ag_code'):  #...an asynchronous generator object, or
        x = x.ag_code
    elif hasattr(x, 'cr_code'):  #...a coroutine.
        x = x.cr_code
    # Handle source code.
    if isinstance(x, str):
        x = _try_compile(x, "<disassembly>")
    # By now, if we don't have a code object, we can't disassemble x.
    if hasattr(x, 'co_code'):
        return x
    raise TypeError("don't know how to disassemble %s objects" %
                    type(x).__name__)

def _deoptop(op):
    name = _all_opname[op]
    return _all_opmap[deoptmap[name]] if name in deoptmap else op

def _get_code_array(co, adaptive):
    if adaptive:
        code = co._co_code_adaptive
        res = []
        found = False
        for i in range(0, len(code), 2):
            op, arg = code[i], code[i+1]
            if op == ENTER_EXECUTOR:
                try:
                    ex = get_executor(co, i)
                except (ValueError, RuntimeError):
                    ex = None

                if ex:
                    op, arg = ex.get_opcode(), ex.get_oparg()
                    found = True

            res.append(op.to_bytes())
            res.append(arg.to_bytes())
        return code if not found else b''.join(res)
    else:
        return co.co_code

def code_info(x):
    """Formatted details of methods, functions, or code."""
    return _format_code_info(_get_code_object(x))

def _format_code_info(co):
    lines = []
    lines.append("Name:              %s" % co.co_name)
    lines.append("Filename:          %s" % co.co_filename)
    lines.append("Argument count:    %s" % co.co_argcount)
    lines.append("Positional-only arguments: %s" % co.co_posonlyargcount)
    lines.append("Kw-only arguments: %s" % co.co_kwonlyargcount)
    lines.append("Number of locals:  %s" % co.co_nlocals)
    lines.append("Stack size:        %s" % co.co_stacksize)
    lines.append("Flags:             %s" % pretty_flags(co.co_flags))
    if co.co_consts:
        lines.append("Constants:")
        for i_c in enumerate(co.co_consts):
            lines.append("%4d: %r" % i_c)
    if co.co_names:
        lines.append("Names:")
        for i_n in enumerate(co.co_names):
            lines.append("%4d: %s" % i_n)
    if co.co_varnames:
        lines.append("Variable names:")
        for i_n in enumerate(co.co_varnames):
            lines.append("%4d: %s" % i_n)
    if co.co_freevars:
        lines.append("Free variables:")
        for i_n in enumerate(co.co_freevars):
            lines.append("%4d: %s" % i_n)
    if co.co_cellvars:
        lines.append("Cell variables:")
        for i_n in enumerate(co.co_cellvars):
            lines.append("%4d: %s" % i_n)
    return "\n".join(lines)

def show_code(co, *, file=None):
    """Print details of methods, functions, or code to *file*.

    If *file* is not provided, the output is printed on stdout.
    """
    print(code_info(co), file=file)

Positions = collections.namedtuple(
    'Positions',
    [
        'lineno',
        'end_lineno',
        'col_offset',
        'end_col_offset',
    ],
    defaults=[None] * 4
)

_Instruction = collections.namedtuple(
    "_Instruction",
    [
        'opname',
        'opcode',
        'arg',
        'argval',
        'argrepr',
        'offset',
        'start_offset',
        'starts_line',
        'line_number',
        'label',
        'positions',
        'cache_info',
    ],
    defaults=[None, None, None]
)

_Instruction.opname.__doc__ = "Human readable name for operation"
_Instruction.opcode.__doc__ = "Numeric code for operation"
_Instruction.arg.__doc__ = "Numeric argument to operation (if any), otherwise None"
_Instruction.argval.__doc__ = "Resolved arg value (if known), otherwise same as arg"
_Instruction.argrepr.__doc__ = "Human readable description of operation argument"
_Instruction.offset.__doc__ = "Start index of operation within bytecode sequence"
_Instruction.start_offset.__doc__ = (
    "Start index of operation within bytecode sequence, including extended args if present; "
    "otherwise equal to Instruction.offset"
)
_Instruction.starts_line.__doc__ = "True if this opcode starts a source line, otherwise False"
_Instruction.line_number.__doc__ = "source line number associated with this opcode (if any), otherwise None"
_Instruction.label.__doc__ = "A label (int > 0) if this instruction is a jump target, otherwise None"
_Instruction.positions.__doc__ = "dis.Positions object holding the span of source code covered by this instruction"
_Instruction.cache_info.__doc__ = "list of (name, size, data), one for each cache entry of the instruction"

_ExceptionTableEntryBase = collections.namedtuple("_ExceptionTableEntryBase",
    "start end target depth lasti")

class _ExceptionTableEntry(_ExceptionTableEntryBase):
    pass

_OPNAME_WIDTH = 20
_OPARG_WIDTH = 5

def _get_cache_size(opname):
    return _inline_cache_entries.get(opname, 0)

def _get_jump_target(op, arg, offset):
    """Gets the bytecode offset of the jump target if this is a jump instruction.

    Otherwise return None.
    """
    deop = _deoptop(op)
    caches = _get_cache_size(_all_opname[deop])
    if deop in hasjrel:
        if _is_backward_jump(deop):
            arg = -arg
        target = offset + 2 + arg*2
        target += 2 * caches
    elif deop in hasjabs:
        target = arg*2
    else:
        target = None
    return target

class Instruction(_Instruction):
    """Details for a bytecode operation.

       Defined fields:
         opname - human readable name for operation
         opcode - numeric code for operation
         arg - numeric argument to operation (if any), otherwise None
         argval - resolved arg value (if known), otherwise same as arg
         argrepr - human readable description of operation argument
         offset - start index of operation within bytecode sequence
         start_offset - start index of operation within bytecode sequence including extended args if present;
                        otherwise equal to Instruction.offset
         starts_line - True if this opcode starts a source line, otherwise False
         line_number - source line number associated with this opcode (if any), otherwise None
         label - A label if this instruction is a jump target, otherwise None
         positions - Optional dis.Positions object holding the span of source code
                     covered by this instruction
         cache_info - information about the format and content of the instruction's cache
                        entries (if any)
    """

    @property
    def oparg(self):
        """Alias for Instruction.arg."""
        return self.arg

    @property
    def baseopcode(self):
        """Numeric code for the base operation if operation is specialized.

        Otherwise equal to Instruction.opcode.
        """
        return _deoptop(self.opcode)

    @property
    def baseopname(self):
        """Human readable name for the base operation if operation is specialized.

        Otherwise equal to Instruction.opname.
        """
        return opname[self.baseopcode]

    @property
    def cache_offset(self):
        """Start index of the cache entries following the operation."""
        return self.offset + 2

    @property
    def end_offset(self):
        """End index of the cache entries following the operation."""
        return self.cache_offset + _get_cache_size(_all_opname[self.opcode])*2

    @property
    def jump_target(self):
        """Bytecode index of the jump target if this is a jump operation.

        Otherwise return None.
        """
        return _get_jump_target(self.opcode, self.arg, self.offset)

    @property
    def is_jump_target(self):
        """True if other code jumps to here, otherwise False"""
        return self.label is not None

    def __str__(self):
        output = io.StringIO()
        formatter = Formatter(file=output)
        formatter.print_instruction(self, False)
        return output.getvalue()


class Formatter:

    def __init__(self, file=None, lineno_width=0, offset_width=0, label_width=0,
                       line_offset=0, show_caches=False):
        """Create a Formatter

        *file* where to write the output
        *lineno_width* sets the width of the line number field (0 omits it)
        *offset_width* sets the width of the instruction offset field
        *label_width* sets the width of the label field
        *show_caches* is a boolean indicating whether to display cache lines

        """
        self.file = file
        self.lineno_width = lineno_width
        self.offset_width = offset_width
        self.label_width = label_width
        self.show_caches = show_caches

    def print_instruction(self, instr, mark_as_current=False):
        self.print_instruction_line(instr, mark_as_current)
        if self.show_caches and instr.cache_info:
            offset = instr.offset
            for name, size, data in instr.cache_info:
                for i in range(size):
                    offset += 2
                    # Only show the fancy argrepr for a CACHE instruction when it's
                    # the first entry for a particular cache value:
                    if i == 0:
                        argrepr = f"{name}: {int.from_bytes(data, sys.byteorder)}"
                    else:
                        argrepr = ""
                    self.print_instruction_line(
                        Instruction("CACHE", CACHE, 0, None, argrepr, offset, offset,
                                    False, None, None, instr.positions),
                        False)

    def print_instruction_line(self, instr, mark_as_current):
        """Format instruction details for inclusion in disassembly output."""
        lineno_width = self.lineno_width
        offset_width = self.offset_width
        label_width = self.label_width

        new_source_line = (lineno_width > 0 and
                           instr.starts_line and
                           instr.offset > 0)
        if new_source_line:
            print(file=self.file)

        fields = []
        # Column: Source code line number
        if lineno_width:
            if instr.starts_line:
                lineno_fmt = "%%%dd" if instr.line_number is not None else "%%%ds"
                lineno_fmt = lineno_fmt % lineno_width
                lineno = _NO_LINENO if instr.line_number is None else instr.line_number
                fields.append(lineno_fmt % lineno)
            else:
                fields.append(' ' * lineno_width)
        # Column: Label
        if instr.label is not None:
            lbl = f"L{instr.label}:"
            fields.append(f"{lbl:>{label_width}}")
        else:
            fields.append(' ' * label_width)
        # Column: Instruction offset from start of code sequence
        if offset_width > 0:
            fields.append(f"{repr(instr.offset):>{offset_width}}  ")
        # Column: Current instruction indicator
        if mark_as_current:
            fields.append('-->')
        else:
            fields.append('   ')
        # Column: Opcode name
        fields.append(instr.opname.ljust(_OPNAME_WIDTH))
        # Column: Opcode argument
        if instr.arg is not None:
            arg = repr(instr.arg)
            # If opname is longer than _OPNAME_WIDTH, we allow it to overflow into
            # the space reserved for oparg. This results in fewer misaligned opargs
            # in the disassembly output.
            opname_excess = max(0, len(instr.opname) - _OPNAME_WIDTH)
            fields.append(repr(instr.arg).rjust(_OPARG_WIDTH - opname_excess))
            # Column: Opcode argument details
            if instr.argrepr:
                fields.append('(' + instr.argrepr + ')')
        print(' '.join(fields).rstrip(), file=self.file)

    def print_exception_table(self, exception_entries):
        file = self.file
        if exception_entries:
            print("ExceptionTable:", file=file)
            for entry in exception_entries:
                lasti = " lasti" if entry.lasti else ""
                start = entry.start_label
                end = entry.end_label
                target = entry.target_label
                print(f"  L{start} to L{end} -> L{target} [{entry.depth}]{lasti}", file=file)


class ArgResolver:
    def __init__(self, co_consts=None, names=None, varname_from_oparg=None, labels_map=None):
        self.co_consts = co_consts
        self.names = names
        self.varname_from_oparg = varname_from_oparg
        self.labels_map = labels_map or {}

    def offset_from_jump_arg(self, op, arg, offset):
        deop = _deoptop(op)
        if deop in hasjabs:
            return arg * 2
        elif deop in hasjrel:
            signed_arg = -arg if _is_backward_jump(deop) else arg
            argval = offset + 2 + signed_arg*2
            caches = _get_cache_size(_all_opname[deop])
            argval += 2 * caches
            return argval
        return None

    def get_label_for_offset(self, offset):
        return self.labels_map.get(offset, None)

    def get_argval_argrepr(self, op, arg, offset):
        get_name = None if self.names is None else self.names.__getitem__
        argval = None
        argrepr = ''
        deop = _deoptop(op)
        if arg is not None:
            #  Set argval to the dereferenced value of the argument when
            #  available, and argrepr to the string representation of argval.
            #    _disassemble_bytes needs the string repr of the
            #    raw name index for LOAD_GLOBAL, LOAD_CONST, etc.
            argval = arg
            if deop in hasconst:
                argval, argrepr = _get_const_info(deop, arg, self.co_consts)
            elif deop in hasname:
                if deop == LOAD_GLOBAL:
                    argval, argrepr = _get_name_info(arg//2, get_name)
                    if (arg & 1) and argrepr:
                        argrepr = f"{argrepr} + NULL"
                elif deop == LOAD_ATTR:
                    argval, argrepr = _get_name_info(arg//2, get_name)
                    if (arg & 1) and argrepr:
                        argrepr = f"{argrepr} + NULL|self"
                elif deop == LOAD_SUPER_ATTR:
                    argval, argrepr = _get_name_info(arg//4, get_name)
                    if (arg & 1) and argrepr:
                        argrepr = f"{argrepr} + NULL|self"
                else:
                    argval, argrepr = _get_name_info(arg, get_name)
            elif deop in hasjump or deop in hasexc:
                argval = self.offset_from_jump_arg(op, arg, offset)
                lbl = self.get_label_for_offset(argval)
                assert lbl is not None
                argrepr = f"to L{lbl}"
            elif deop in (LOAD_FAST_LOAD_FAST, STORE_FAST_LOAD_FAST, STORE_FAST_STORE_FAST):
                arg1 = arg >> 4
                arg2 = arg & 15
                val1, argrepr1 = _get_name_info(arg1, self.varname_from_oparg)
                val2, argrepr2 = _get_name_info(arg2, self.varname_from_oparg)
                argrepr = argrepr1 + ", " + argrepr2
                argval = val1, val2
            elif deop in haslocal or deop in hasfree:
                argval, argrepr = _get_name_info(arg, self.varname_from_oparg)
            elif deop in hascompare:
                argval = cmp_op[arg >> 5]
                argrepr = argval
                if arg & 16:
                    argrepr = f"bool({argrepr})"
            elif deop == CONVERT_VALUE:
                argval = (None, str, repr, ascii)[arg]
                argrepr = ('', 'str', 'repr', 'ascii')[arg]
            elif deop == SET_FUNCTION_ATTRIBUTE:
                argrepr = ', '.join(s for i, s in enumerate(FUNCTION_ATTR_FLAGS)
                                    if arg & (1<<i))
            elif deop == BINARY_OP:
                _, argrepr = _nb_ops[arg]
            elif deop == CALL_INTRINSIC_1:
                argrepr = _intrinsic_1_descs[arg]
            elif deop == CALL_INTRINSIC_2:
                argrepr = _intrinsic_2_descs[arg]
        return argval, argrepr

def get_instructions(x, *, first_line=None, show_caches=None, adaptive=False):
    """Iterator for the opcodes in methods, functions or code

    Generates a series of Instruction named tuples giving the details of
    each operations in the supplied code.

    If *first_line* is not None, it indicates the line number that should
    be reported for the first source line in the disassembled code.
    Otherwise, the source line information (if any) is taken directly from
    the disassembled code object.
    """
    co = _get_code_object(x)
    linestarts = dict(findlinestarts(co))
    if first_line is not None:
        line_offset = first_line - co.co_firstlineno
    else:
        line_offset = 0

    original_code = co.co_code
    arg_resolver = ArgResolver(co_consts=co.co_consts,
                               names=co.co_names,
                               varname_from_oparg=co._varname_from_oparg,
                               labels_map=_make_labels_map(original_code))
    return _get_instructions_bytes(_get_code_array(co, adaptive),
                                   linestarts=linestarts,
                                   line_offset=line_offset,
                                   co_positions=co.co_positions(),
                                   original_code=original_code,
                                   arg_resolver=arg_resolver)

def _get_const_value(op, arg, co_consts):
    """Helper to get the value of the const in a hasconst op.

       Returns the dereferenced constant if this is possible.
       Otherwise (if it is a LOAD_CONST and co_consts is not
       provided) returns the dis.UNKNOWN sentinel.
    """
    assert op in hasconst

    argval = UNKNOWN
    if co_consts is not None:
        argval = co_consts[arg]
    return argval

def _get_const_info(op, arg, co_consts):
    """Helper to get optional details about const references

       Returns the dereferenced constant and its repr if the value
       can be calculated.
       Otherwise returns the sentinel value dis.UNKNOWN for the value
       and an empty string for its repr.
    """
    argval = _get_const_value(op, arg, co_consts)
    argrepr = repr(argval) if argval is not UNKNOWN else ''
    return argval, argrepr

def _get_name_info(name_index, get_name, **extrainfo):
    """Helper to get optional details about named references

       Returns the dereferenced name as both value and repr if the name
       list is defined.
       Otherwise returns the sentinel value dis.UNKNOWN for the value
       and an empty string for its repr.
    """
    if get_name is not None:
        argval = get_name(name_index, **extrainfo)
        return argval, argval
    else:
        return UNKNOWN, ''

def _parse_varint(iterator):
    b = next(iterator)
    val = b & 63
    while b&64:
        val <<= 6
        b = next(iterator)
        val |= b&63
    return val

def _parse_exception_table(code):
    iterator = iter(code.co_exceptiontable)
    entries = []
    try:
        while True:
            start = _parse_varint(iterator)*2
            length = _parse_varint(iterator)*2
            end = start + length
            target = _parse_varint(iterator)*2
            dl = _parse_varint(iterator)
            depth = dl >> 1
            lasti = bool(dl&1)
            entries.append(_ExceptionTableEntry(start, end, target, depth, lasti))
    except StopIteration:
        return entries

def _is_backward_jump(op):
    return opname[op] in ('JUMP_BACKWARD',
                          'JUMP_BACKWARD_NO_INTERRUPT')

def _get_instructions_bytes(code, linestarts=None, line_offset=0, co_positions=None,
                            original_code=None, arg_resolver=None):
    """Iterate over the instructions in a bytecode string.

    Generates a sequence of Instruction namedtuples giving the details of each
    opcode.

    """
    # Use the basic, unadaptive code for finding labels and actually walking the
    # bytecode, since replacements like ENTER_EXECUTOR and INSTRUMENTED_* can
    # mess that logic up pretty badly:
    original_code = original_code or code
    co_positions = co_positions or iter(())

    starts_line = False
    local_line_number = None
    line_number = None
    for offset, start_offset, op, arg in _unpack_opargs(original_code):
        if linestarts is not None:
            starts_line = offset in linestarts
            if starts_line:
                local_line_number = linestarts[offset]
            if local_line_number is not None:
                line_number = local_line_number + line_offset
            else:
                line_number = None
        positions = Positions(*next(co_positions, ()))
        deop = _deoptop(op)
        op = code[offset]

        if arg_resolver:
            argval, argrepr = arg_resolver.get_argval_argrepr(op, arg, offset)
        else:
            argval, argrepr = arg, repr(arg)

        caches = _get_cache_size(_all_opname[deop])
        # Advance the co_positions iterator:
        for _ in range(caches):
            next(co_positions, ())

        if caches:
            cache_info = []
            for name, size in _cache_format[opname[deop]].items():
                data = code[offset + 2: offset + 2 + 2 * size]
                cache_info.append((name, size, data))
        else:
            cache_info = None

        label = arg_resolver.get_label_for_offset(offset) if arg_resolver else None
        yield Instruction(_all_opname[op], op, arg, argval, argrepr,
                          offset, start_offset, starts_line, line_number,
                          label, positions, cache_info)


def disassemble(co, lasti=-1, *, file=None, show_caches=False, adaptive=False,
                show_offsets=False):
    """Disassemble a code object."""
    linestarts = dict(findlinestarts(co))
    exception_entries = _parse_exception_table(co)
    labels_map = _make_labels_map(co.co_code, exception_entries=exception_entries)
    label_width = 4 + len(str(len(labels_map)))
    formatter = Formatter(file=file,
                          lineno_width=_get_lineno_width(linestarts),
                          offset_width=len(str(max(len(co.co_code) - 2, 9999))) if show_offsets else 0,
                          label_width=label_width,
                          show_caches=show_caches)
    arg_resolver = ArgResolver(co_consts=co.co_consts,
                               names=co.co_names,
                               varname_from_oparg=co._varname_from_oparg,
                               labels_map=labels_map)
    _disassemble_bytes(_get_code_array(co, adaptive), lasti, linestarts,
                       exception_entries=exception_entries, co_positions=co.co_positions(),
                       original_code=co.co_code, arg_resolver=arg_resolver, formatter=formatter)

def _disassemble_recursive(co, *, file=None, depth=None, show_caches=False, adaptive=False, show_offsets=False):
    disassemble(co, file=file, show_caches=show_caches, adaptive=adaptive, show_offsets=show_offsets)
    if depth is None or depth > 0:
        if depth is not None:
            depth = depth - 1
        for x in co.co_consts:
            if hasattr(x, 'co_code'):
                print(file=file)
                print("Disassembly of %r:" % (x,), file=file)
                _disassemble_recursive(
                    x, file=file, depth=depth, show_caches=show_caches,
                    adaptive=adaptive, show_offsets=show_offsets
                )


def _make_labels_map(original_code, exception_entries=()):
    jump_targets = set(findlabels(original_code))
    labels = set(jump_targets)
    for start, end, target, _, _ in exception_entries:
        labels.add(start)
        labels.add(end)
        labels.add(target)
    labels = sorted(labels)
    labels_map = {offset: i+1 for (i, offset) in enumerate(sorted(labels))}
    for e in exception_entries:
        e.start_label = labels_map[e.start]
        e.end_label = labels_map[e.end]
        e.target_label = labels_map[e.target]
    return labels_map

_NO_LINENO = '  --'

def _get_lineno_width(linestarts):
    if linestarts is None:
        return 0
    maxlineno = max(filter(None, linestarts.values()), default=-1)
    if maxlineno == -1:
        # Omit the line number column entirely if we have no line number info
        return 0
    lineno_width = max(3, len(str(maxlineno)))
    if lineno_width < len(_NO_LINENO) and None in linestarts.values():
        lineno_width = len(_NO_LINENO)
    return lineno_width


def _disassemble_bytes(code, lasti=-1, linestarts=None,
                       *, line_offset=0, exception_entries=(),
                       co_positions=None, original_code=None,
                       arg_resolver=None, formatter=None):

    assert formatter is not None
    assert arg_resolver is not None

    instrs = _get_instructions_bytes(code, linestarts=linestarts,
                                           line_offset=line_offset,
                                           co_positions=co_positions,
                                           original_code=original_code,
                                           arg_resolver=arg_resolver)

    print_instructions(instrs, exception_entries, formatter, lasti=lasti)


def print_instructions(instrs, exception_entries, formatter, lasti=-1):
    for instr in instrs:
        # Each CACHE takes 2 bytes
        is_current_instr = instr.offset <= lasti \
            <= instr.offset + 2 * _get_cache_size(_all_opname[_deoptop(instr.opcode)])
        formatter.print_instruction(instr, is_current_instr)

    formatter.print_exception_table(exception_entries)

def _disassemble_str(source, **kwargs):
    """Compile the source string, then disassemble the code object."""
    _disassemble_recursive(_try_compile(source, '<dis>'), **kwargs)

disco = disassemble                     # XXX For backwards compatibility


# Rely on C `int` being 32 bits for oparg
_INT_BITS = 32
# Value for c int when it overflows
_INT_OVERFLOW = 2 ** (_INT_BITS - 1)

def _unpack_opargs(code):
    extended_arg = 0
    extended_args_offset = 0  # Number of EXTENDED_ARG instructions preceding the current instruction
    caches = 0
    for i in range(0, len(code), 2):
        # Skip inline CACHE entries:
        if caches:
            caches -= 1
            continue
        op = code[i]
        deop = _deoptop(op)
        caches = _get_cache_size(_all_opname[deop])
        if deop in hasarg:
            arg = code[i+1] | extended_arg
            extended_arg = (arg << 8) if deop == EXTENDED_ARG else 0
            # The oparg is stored as a signed integer
            # If the value exceeds its upper limit, it will overflow and wrap
            # to a negative integer
            if extended_arg >= _INT_OVERFLOW:
                extended_arg -= 2 * _INT_OVERFLOW
        else:
            arg = None
            extended_arg = 0
        if deop == EXTENDED_ARG:
            extended_args_offset += 1
            yield (i, i, op, arg)
        else:
            start_offset = i - extended_args_offset*2
            yield (i, start_offset, op, arg)
            extended_args_offset = 0

def findlabels(code):
    """Detect all offsets in a byte code which are jump targets.

    Return the list of offsets.

    """
    labels = []
    for offset, _, op, arg in _unpack_opargs(code):
        if arg is not None:
            label = _get_jump_target(op, arg, offset)
            if label is None:
                continue
            if label not in labels:
                labels.append(label)
    return labels

def findlinestarts(code):
    """Find the offsets in a byte code which are start of lines in the source.

    Generate pairs (offset, lineno)
    lineno will be an integer or None the offset does not have a source line.
    """

    lastline = False # None is a valid line number
    for start, end, line in code.co_lines():
        if line is not lastline:
            lastline = line
            yield start, line
    return

def _find_imports(co):
    """Find import statements in the code

    Generate triplets (name, level, fromlist) where
    name is the imported module and level, fromlist are
    the corresponding args to __import__.
    """
    IMPORT_NAME = opmap['IMPORT_NAME']

    consts = co.co_consts
    names = co.co_names
    opargs = [(op, arg) for _, _, op, arg in _unpack_opargs(co.co_code)
                  if op != EXTENDED_ARG]
    for i, (op, oparg) in enumerate(opargs):
        if op == IMPORT_NAME and i >= 2:
            from_op = opargs[i-1]
            level_op = opargs[i-2]
            if (from_op[0] in hasconst and level_op[0] in hasconst):
                level = _get_const_value(level_op[0], level_op[1], consts)
                fromlist = _get_const_value(from_op[0], from_op[1], consts)
                yield (names[oparg], level, fromlist)

def _find_store_names(co):
    """Find names of variables which are written in the code

    Generate sequence of strings
    """
    STORE_OPS = {
        opmap['STORE_NAME'],
        opmap['STORE_GLOBAL']
    }

    names = co.co_names
    for _, _, op, arg in _unpack_opargs(co.co_code):
        if op in STORE_OPS:
            yield names[arg]


class Bytecode:
    """The bytecode operations of a piece of code

    Instantiate this with a function, method, other compiled object, string of
    code, or a code object (as returned by compile()).

    Iterating over this yields the bytecode operations as Instruction instances.
    """
    def __init__(self, x, *, first_line=None, current_offset=None, show_caches=False, adaptive=False, show_offsets=False):
        self.codeobj = co = _get_code_object(x)
        if first_line is None:
            self.first_line = co.co_firstlineno
            self._line_offset = 0
        else:
            self.first_line = first_line
            self._line_offset = first_line - co.co_firstlineno
        self._linestarts = dict(findlinestarts(co))
        self._original_object = x
        self.current_offset = current_offset
        self.exception_entries = _parse_exception_table(co)
        self.show_caches = show_caches
        self.adaptive = adaptive
        self.show_offsets = show_offsets

    def __iter__(self):
        co = self.codeobj
        original_code = co.co_code
        labels_map = _make_labels_map(original_code, self.exception_entries)
        arg_resolver = ArgResolver(co_consts=co.co_consts,
                                   names=co.co_names,
                                   varname_from_oparg=co._varname_from_oparg,
                                   labels_map=labels_map)
        return _get_instructions_bytes(_get_code_array(co, self.adaptive),
                                       linestarts=self._linestarts,
                                       line_offset=self._line_offset,
                                       co_positions=co.co_positions(),
                                       original_code=original_code,
                                       arg_resolver=arg_resolver)

    def __repr__(self):
        return "{}({!r})".format(self.__class__.__name__,
                                 self._original_object)

    @classmethod
    def from_traceback(cls, tb, *, show_caches=False, adaptive=False):
        """ Construct a Bytecode from the given traceback """
        while tb.tb_next:
            tb = tb.tb_next
        return cls(
            tb.tb_frame.f_code, current_offset=tb.tb_lasti, show_caches=show_caches, adaptive=adaptive
        )

    def info(self):
        """Return formatted information about the code object."""
        return _format_code_info(self.codeobj)

    def dis(self):
        """Return a formatted view of the bytecode operations."""
        co = self.codeobj
        if self.current_offset is not None:
            offset = self.current_offset
        else:
            offset = -1
        with io.StringIO() as output:
            code = _get_code_array(co, self.adaptive)
            offset_width = len(str(max(len(code) - 2, 9999))) if self.show_offsets else 0


            labels_map = _make_labels_map(co.co_code, self.exception_entries)
            label_width = 4 + len(str(len(labels_map)))
            formatter = Formatter(file=output,
                                  lineno_width=_get_lineno_width(self._linestarts),
                                  offset_width=offset_width,
                                  label_width=label_width,
                                  line_offset=self._line_offset,
                                  show_caches=self.show_caches)

            arg_resolver = ArgResolver(co_consts=co.co_consts,
                                       names=co.co_names,
                                       varname_from_oparg=co._varname_from_oparg,
                                       labels_map=labels_map)
            _disassemble_bytes(code,
                               linestarts=self._linestarts,
                               line_offset=self._line_offset,
                               lasti=offset,
                               exception_entries=self.exception_entries,
                               co_positions=co.co_positions(),
                               original_code=co.co_code,
                               arg_resolver=arg_resolver,
                               formatter=formatter)
            return output.getvalue()


def main(args=None):
    import argparse

    parser = argparse.ArgumentParser()
    parser.add_argument('-C', '--show-caches', action='store_true',
                        help='show inline caches')
    parser.add_argument('-O', '--show-offsets', action='store_true',
                        help='show instruction offsets')
    parser.add_argument('infile', nargs='?', default='-')
    args = parser.parse_args(args=args)
    if args.infile == '-':
        name = '<stdin>'
        source = sys.stdin.buffer.read()
    else:
        name = args.infile
        with open(args.infile, 'rb') as infile:
            source = infile.read()
    code = compile(source, name, "exec")
    dis(code, show_caches=args.show_caches, show_offsets=args.show_offsets)

if __name__ == "__main__":
    main()
```
