## Supplementary software v0.2.1 for "Virtual control arms for paediatric myopia trials: external validation of axial-elongation models": doctest.py

```
# Module doctest.
# Released to the public domain 16-Jan-2001, by Tim Peters (tim@python.org).
# Major enhancements and refactoring by:
#     Jim Fulton
#     Edward Loper

# Provided as-is; use at your own risk; no warranty; no promises; enjoy!

r"""Module doctest -- a framework for running examples in docstrings.

In simplest use, end each module M to be tested with:

def _test():
    import doctest
    doctest.testmod()

if __name__ == "__main__":
    _test()

Then running the module as a script will cause the examples in the
docstrings to get executed and verified:

python M.py

This won't display anything unless an example fails, in which case the
failing example(s) and the cause(s) of the failure(s) are printed to stdout
(why not stderr? because stderr is a lame hack <0.2 wink>), and the final
line of output is "Test failed.".

Run it with the -v switch instead:

python M.py -v

and a detailed report of all examples tried is printed to stdout, along
with assorted summaries at the end.

You can force verbose mode by passing "verbose=True" to testmod, or prohibit
it by passing "verbose=False".  In either of those cases, sys.argv is not
examined by testmod.

There are a variety of other ways to run doctests, including integration
with the unittest framework, and support for running non-Python text
files containing doctests.  There are also many ways to override parts
of doctest's default behaviors.  See the Library Reference Manual for
details.
"""

__docformat__ = 'reStructuredText en'

__all__ = [
    # 0, Option Flags
    'register_optionflag',
    'DONT_ACCEPT_TRUE_FOR_1',
    'DONT_ACCEPT_BLANKLINE',
    'NORMALIZE_WHITESPACE',
    'ELLIPSIS',
    'SKIP',
    'IGNORE_EXCEPTION_DETAIL',
    'COMPARISON_FLAGS',
    'REPORT_UDIFF',
    'REPORT_CDIFF',
    'REPORT_NDIFF',
    'REPORT_ONLY_FIRST_FAILURE',
    'REPORTING_FLAGS',
    'FAIL_FAST',
    # 1. Utility Functions
    # 2. Example & DocTest
    'Example',
    'DocTest',
    # 3. Doctest Parser
    'DocTestParser',
    # 4. Doctest Finder
    'DocTestFinder',
    # 5. Doctest Runner
    'DocTestRunner',
    'OutputChecker',
    'DocTestFailure',
    'UnexpectedException',
    'DebugRunner',
    # 6. Test Functions
    'testmod',
    'testfile',
    'run_docstring_examples',
    # 7. Unittest Support
    'DocTestSuite',
    'DocFileSuite',
    'set_unittest_reportflags',
    # 8. Debugging Support
    'script_from_examples',
    'testsource',
    'debug_src',
    'debug',
]

import __future__
import difflib
import inspect
import linecache
import os
import pdb
import re
import sys
import traceback
import unittest
from io import StringIO, IncrementalNewlineDecoder
from collections import namedtuple
import _colorize  # Used in doctests
from _colorize import ANSIColors, can_colorize


class TestResults(namedtuple('TestResults', 'failed attempted')):
    def __new__(cls, failed, attempted, *, skipped=0):
        results = super().__new__(cls, failed, attempted)
        results.skipped = skipped
        return results

    def __repr__(self):
        if self.skipped:
            return (f'TestResults(failed={self.failed}, '
                    f'attempted={self.attempted}, '
                    f'skipped={self.skipped})')
        else:
            # Leave the repr() unchanged for backward compatibility
            # if skipped is zero
            return super().__repr__()


# There are 4 basic classes:
#  - Example: a <source, want> pair, plus an intra-docstring line number.
#  - DocTest: a collection of examples, parsed from a docstring, plus
#    info about where the docstring came from (name, filename, lineno).
#  - DocTestFinder: extracts DocTests from a given object's docstring and
#    its contained objects' docstrings.
#  - DocTestRunner: runs DocTest cases, and accumulates statistics.
#
# So the basic picture is:
#
#                             list of:
# +------+                   +---------+                   +-------+
# |object| --DocTestFinder-> | DocTest | --DocTestRunner-> |results|
# +------+                   +---------+                   +-------+
#                            | Example |
#                            |   ...   |
#                            | Example |
#                            +---------+

# Option constants.

OPTIONFLAGS_BY_NAME = {}
def register_optionflag(name):
    # Create a new flag unless `name` is already known.
    return OPTIONFLAGS_BY_NAME.setdefault(name, 1 << len(OPTIONFLAGS_BY_NAME))

DONT_ACCEPT_TRUE_FOR_1 = register_optionflag('DONT_ACCEPT_TRUE_FOR_1')
DONT_ACCEPT_BLANKLINE = register_optionflag('DONT_ACCEPT_BLANKLINE')
NORMALIZE_WHITESPACE = register_optionflag('NORMALIZE_WHITESPACE')
ELLIPSIS = register_optionflag('ELLIPSIS')
SKIP = register_optionflag('SKIP')
IGNORE_EXCEPTION_DETAIL = register_optionflag('IGNORE_EXCEPTION_DETAIL')

COMPARISON_FLAGS = (DONT_ACCEPT_TRUE_FOR_1 |
                    DONT_ACCEPT_BLANKLINE |
                    NORMALIZE_WHITESPACE |
                    ELLIPSIS |
                    SKIP |
                    IGNORE_EXCEPTION_DETAIL)

REPORT_UDIFF = register_optionflag('REPORT_UDIFF')
REPORT_CDIFF = register_optionflag('REPORT_CDIFF')
REPORT_NDIFF = register_optionflag('REPORT_NDIFF')
REPORT_ONLY_FIRST_FAILURE = register_optionflag('REPORT_ONLY_FIRST_FAILURE')
FAIL_FAST = register_optionflag('FAIL_FAST')

REPORTING_FLAGS = (REPORT_UDIFF |
                   REPORT_CDIFF |
                   REPORT_NDIFF |
                   REPORT_ONLY_FIRST_FAILURE |
                   FAIL_FAST)

# Special string markers for use in `want` strings:
BLANKLINE_MARKER = '<BLANKLINE>'
ELLIPSIS_MARKER = '...'

######################################################################
## Table of Contents
######################################################################
#  1. Utility Functions
#  2. Example & DocTest -- store test cases
#  3. DocTest Parser -- extracts examples from strings
#  4. DocTest Finder -- extracts test cases from objects
#  5. DocTest Runner -- runs test cases
#  6. Test Functions -- convenient wrappers for testing
#  7. Unittest Support
#  8. Debugging Support
#  9. Example Usage

######################################################################
## 1. Utility Functions
######################################################################

def _extract_future_flags(globs):
    """
    Return the compiler-flags associated with the future features that
    have been imported into the given namespace (globs).
    """
    flags = 0
    for fname in __future__.all_feature_names:
        feature = globs.get(fname, None)
        if feature is getattr(__future__, fname):
            flags |= feature.compiler_flag
    return flags

def _normalize_module(module, depth=2):
    """
    Return the module specified by `module`.  In particular:
      - If `module` is a module, then return module.
      - If `module` is a string, then import and return the
        module with that name.
      - If `module` is None, then return the calling module.
        The calling module is assumed to be the module of
        the stack frame at the given depth in the call stack.
    """
    if inspect.ismodule(module):
        return module
    elif isinstance(module, str):
        return __import__(module, globals(), locals(), ["*"])
    elif module is None:
        try:
            try:
                return sys.modules[sys._getframemodulename(depth)]
            except AttributeError:
                return sys.modules[sys._getframe(depth).f_globals['__name__']]
        except KeyError:
            pass
    else:
        raise TypeError("Expected a module, string, or None")

def _newline_convert(data):
    # The IO module provides a handy decoder for universal newline conversion
    return IncrementalNewlineDecoder(None, True).decode(data, True)

def _load_testfile(filename, package, module_relative, encoding):
    if module_relative:
        package = _normalize_module(package, 3)
        filename = _module_relative_path(package, filename)
        if (loader := getattr(package, '__loader__', None)) is None:
            try:
                loader = package.__spec__.loader
            except AttributeError:
                pass
        if hasattr(loader, 'get_data'):
            file_contents = loader.get_data(filename)
            file_contents = file_contents.decode(encoding)
            # get_data() opens files as 'rb', so one must do the equivalent
            # conversion as universal newlines would do.
            return _newline_convert(file_contents), filename
    with open(filename, encoding=encoding) as f:
        return f.read(), filename

def _indent(s, indent=4):
    """
    Add the given number of space characters to the beginning of
    every non-blank line in `s`, and return the result.
    """
    # This regexp matches the start of non-blank lines:
    return re.sub('(?m)^(?!$)', indent*' ', s)

def _exception_traceback(exc_info):
    """
    Return a string containing a traceback message for the given
    exc_info tuple (as returned by sys.exc_info()).
    """
    # Get a traceback message.
    excout = StringIO()
    exc_type, exc_val, exc_tb = exc_info
    traceback.print_exception(exc_type, exc_val, exc_tb, file=excout)
    return excout.getvalue()

# Override some StringIO methods.
class _SpoofOut(StringIO):
    def getvalue(self):
        result = StringIO.getvalue(self)
        # If anything at all was written, make sure there's a trailing
        # newline.  There's no way for the expected output to indicate
        # that a trailing newline is missing.
        if result and not result.endswith("\n"):
            result += "\n"
        return result

    def truncate(self, size=None):
        self.seek(size)
        StringIO.truncate(self)

# Worst-case linear-time ellipsis matching.
def _ellipsis_match(want, got):
    """
    Essentially the only subtle case:
    >>> _ellipsis_match('aa...aa', 'aaa')
    False
    """
    if ELLIPSIS_MARKER not in want:
        return want == got

    # Find "the real" strings.
    ws = want.split(ELLIPSIS_MARKER)
    assert len(ws) >= 2

    # Deal with exact matches possibly needed at one or both ends.
    startpos, endpos = 0, len(got)
    w = ws[0]
    if w:   # starts with exact match
        if got.startswith(w):
            startpos = len(w)
            del ws[0]
        else:
            return False
    w = ws[-1]
    if w:   # ends with exact match
        if got.endswith(w):
            endpos -= len(w)
            del ws[-1]
        else:
            return False

    if startpos > endpos:
        # Exact end matches required more characters than we have, as in
        # _ellipsis_match('aa...aa', 'aaa')
        return False

    # For the rest, we only need to find the leftmost non-overlapping
    # match for each piece.  If there's no overall match that way alone,
    # there's no overall match period.
    for w in ws:
        # w may be '' at times, if there are consecutive ellipses, or
        # due to an ellipsis at the start or end of `want`.  That's OK.
        # Search for an empty string succeeds, and doesn't change startpos.
        startpos = got.find(w, startpos, endpos)
        if startpos < 0:
            return False
        startpos += len(w)

    return True

def _comment_line(line):
    "Return a commented form of the given line"
    line = line.rstrip()
    if line:
        return '# '+line
    else:
        return '#'

def _strip_exception_details(msg):
    # Support for IGNORE_EXCEPTION_DETAIL.
    # Get rid of everything except the exception name; in particular, drop
    # the possibly dotted module path (if any) and the exception message (if
    # any).  We assume that a colon is never part of a dotted name, or of an
    # exception name.
    # E.g., given
    #    "foo.bar.MyError: la di da"
    # return "MyError"
    # Or for "abc.def" or "abc.def:\n" return "def".

    start, end = 0, len(msg)
    # The exception name must appear on the first line.
    i = msg.find("\n")
    if i >= 0:
        end = i
    # retain up to the first colon (if any)
    i = msg.find(':', 0, end)
    if i >= 0:
        end = i
    # retain just the exception name
    i = msg.rfind('.', 0, end)
    if i >= 0:
        start = i+1
    return msg[start: end]

class _OutputRedirectingPdb(pdb.Pdb):
    """
    A specialized version of the python debugger that redirects stdout
    to a given stream when interacting with the user.  Stdout is *not*
    redirected when traced code is executed.
    """
    def __init__(self, out):
        self.__out = out
        self.__debugger_used = False
        # do not play signal games in the pdb
        pdb.Pdb.__init__(self, stdout=out, nosigint=True)
        # still use input() to get user input
        self.use_rawinput = 1

    def set_trace(self, frame=None):
        self.__debugger_used = True
        if frame is None:
            frame = sys._getframe().f_back
        pdb.Pdb.set_trace(self, frame)

    def set_continue(self):
        # Calling set_continue unconditionally would break unit test
        # coverage reporting, as Bdb.set_continue calls sys.settrace(None).
        if self.__debugger_used:
            pdb.Pdb.set_continue(self)

    def trace_dispatch(self, *args):
        # Redirect stdout to the given stream.
        save_stdout = sys.stdout
        sys.stdout = self.__out
        # Call Pdb's trace dispatch method.
        try:
            return pdb.Pdb.trace_dispatch(self, *args)
        finally:
            sys.stdout = save_stdout

# [XX] Normalize with respect to os.path.pardir?
def _module_relative_path(module, test_path):
    if not inspect.ismodule(module):
        raise TypeError('Expected a module: %r' % module)
    if test_path.startswith('/'):
        raise ValueError('Module-relative files may not have absolute paths')

    # Normalize the path. On Windows, replace "/" with "\".
    test_path = os.path.join(*(test_path.split('/')))

    # Find the base directory for the path.
    if hasattr(module, '__file__'):
        # A normal module/package
        basedir = os.path.split(module.__file__)[0]
    elif module.__name__ == '__main__':
        # An interactive session.
        if len(sys.argv)>0 and sys.argv[0] != '':
            basedir = os.path.split(sys.argv[0])[0]
        else:
            basedir = os.curdir
    else:
        if hasattr(module, '__path__'):
            for directory in module.__path__:
                fullpath = os.path.join(directory, test_path)
                if os.path.exists(fullpath):
                    return fullpath

        # A module w/o __file__ (this includes builtins)
        raise ValueError("Can't resolve paths relative to the module "
                         "%r (it has no __file__)"
                         % module.__name__)

    # Combine the base directory and the test path.
    return os.path.join(basedir, test_path)

######################################################################
## 2. Example & DocTest
######################################################################
## - An "example" is a <source, want> pair, where "source" is a
##   fragment of source code, and "want" is the expected output for
##   "source."  The Example class also includes information about
##   where the example was extracted from.
##
## - A "doctest" is a collection of examples, typically extracted from
##   a string (such as an object's docstring).  The DocTest class also
##   includes information about where the string was extracted from.

class Example:
    """
    A single doctest example, consisting of source code and expected
    output.  `Example` defines the following attributes:

      - source: A single Python statement, always ending with a newline.
        The constructor adds a newline if needed.

      - want: The expected output from running the source code (either
        from stdout, or a traceback in case of exception).  `want` ends
        with a newline unless it's empty, in which case it's an empty
        string.  The constructor adds a newline if needed.

      - exc_msg: The exception message generated by the example, if
        the example is expected to generate an exception; or `None` if
        it is not expected to generate an exception.  This exception
        message is compared against the return value of
        `traceback.format_exception_only()`.  `exc_msg` ends with a
        newline unless it's `None`.  The constructor adds a newline
        if needed.

      - lineno: The line number within the DocTest string containing
        this Example where the Example begins.  This line number is
        zero-based, with respect to the beginning of the DocTest.

      - indent: The example's indentation in the DocTest string.
        I.e., the number of space characters that precede the
        example's first prompt.

      - options: A dictionary mapping from option flags to True or
        False, which is used to override default options for this
        example.  Any option flags not contained in this dictionary
        are left at their default value (as specified by the
        DocTestRunner's optionflags).  By default, no options are set.
    """
    def __init__(self, source, want, exc_msg=None, lineno=0, indent=0,
                 options=None):
        # Normalize inputs.
        if not source.endswith('\n'):
            source += '\n'
        if want and not want.endswith('\n'):
            want += '\n'
        if exc_msg is not None and not exc_msg.endswith('\n'):
            exc_msg += '\n'
        # Store properties.
        self.source = source
        self.want = want
        self.lineno = lineno
        self.indent = indent
        if options is None: options = {}
        self.options = options
        self.exc_msg = exc_msg

    def __eq__(self, other):
        if type(self) is not type(other):
            return NotImplemented

        return self.source == other.source and \
               self.want == other.want and \
               self.lineno == other.lineno and \
               self.indent == other.indent and \
               self.options == other.options and \
               self.exc_msg == other.exc_msg

    def __hash__(self):
        return hash((self.source, self.want, self.lineno, self.indent,
                     self.exc_msg))

class DocTest:
    """
    A collection of doctest examples that should be run in a single
    namespace.  Each `DocTest` defines the following attributes:

      - examples: the list of examples.

      - globs: The namespace (aka globals) that the examples should
        be run in.

      - name: A name identifying the DocTest (typically, the name of
        the object whose docstring this DocTest was extracted from).

      - filename: The name of the file that this DocTest was extracted
        from, or `None` if the filename is unknown.

      - lineno: The line number within filename where this DocTest
        begins, or `None` if the line number is unavailable.  This
        line number is zero-based, with respect to the beginning of
        the file.

      - docstring: The string that the examples were extracted from,
        or `None` if the string is unavailable.
    """
    def __init__(self, examples, globs, name, filename, lineno, docstring):
        """
        Create a new DocTest containing the given examples.  The
        DocTest's globals are initialized with a copy of `globs`.
        """
        assert not isinstance(examples, str), \
               "DocTest no longer accepts str; use DocTestParser instead"
        self.examples = examples
        self.docstring = docstring
        self.globs = globs.copy()
        self.name = name
        self.filename = filename
        self.lineno = lineno

    def __repr__(self):
        if len(self.examples) == 0:
            examples = 'no examples'
        elif len(self.examples) == 1:
            examples = '1 example'
        else:
            examples = '%d examples' % len(self.examples)
        return ('<%s %s from %s:%s (%s)>' %
                (self.__class__.__name__,
                 self.name, self.filename, self.lineno, examples))

    def __eq__(self, other):
        if type(self) is not type(other):
            return NotImplemented

        return self.examples == other.examples and \
               self.docstring == other.docstring and \
               self.globs == other.globs and \
               self.name == other.name and \
               self.filename == other.filename and \
               self.lineno == other.lineno

    def __hash__(self):
        return hash((self.docstring, self.name, self.filename, self.lineno))

    # This lets us sort tests by name:
    def __lt__(self, other):
        if not isinstance(other, DocTest):
            return NotImplemented
        self_lno = self.lineno if self.lineno is not None else -1
        other_lno = other.lineno if other.lineno is not None else -1
        return ((self.name, self.filename, self_lno, id(self))
                <
                (other.name, other.filename, other_lno, id(other)))

######################################################################
## 3. DocTestParser
######################################################################

class DocTestParser:
    """
    A class used to parse strings containing doctest examples.
    """
    # This regular expression is used to find doctest examples in a
    # string.  It defines three groups: `source` is the source code
    # (including leading indentation and prompts); `indent` is the
    # indentation of the first (PS1) line of the source code; and
    # `want` is the expected output (including leading indentation).
    _EXAMPLE_RE = re.compile(r'''
        # Source consists of a PS1 line followed by zero or more PS2 lines.
        (?P<source>
            (?:^(?P<indent> [ ]*) >>>    .*)    # PS1 line
            (?:\n           [ ]*  \.\.\. .*)*)  # PS2 lines
        \n?
        # Want consists of any non-blank lines that do not start with PS1.
        (?P<want> (?:(?![ ]*$)    # Not a blank line
                     (?![ ]*>>>)  # Not a line starting with PS1
                     .+$\n?       # But any other line
                  )*)
        ''', re.MULTILINE | re.VERBOSE)

    # A regular expression for handling `want` strings that contain
    # expected exceptions.  It divides `want` into three pieces:
    #    - the traceback header line (`hdr`)
    #    - the traceback stack (`stack`)
    #    - the exception message (`msg`), as generated by
    #      traceback.format_exception_only()
    # `msg` may have multiple lines.  We assume/require that the
    # exception message is the first non-indented line starting with a word
    # character following the traceback header line.
    _EXCEPTION_RE = re.compile(r"""
        # Grab the traceback header.  Different versions of Python have
        # said different things on the first traceback line.
        ^(?P<hdr> Traceback\ \(
            (?: most\ recent\ call\ last
            |   innermost\ last
            ) \) :
        )
        \s* $                # toss trailing whitespace on the header.
        (?P<stack> .*?)      # don't blink: absorb stuff until...
        ^ (?P<msg> \w+ .*)   #     a line *starts* with alphanum.
        """, re.VERBOSE | re.MULTILINE | re.DOTALL)

    # A callable returning a true value iff its argument is a blank line
    # or contains a single comment.
    _IS_BLANK_OR_COMMENT = re.compile(r'^[ ]*(#.*)?$').match

    def parse(self, string, name='<string>'):
        """
        Divide the given string into examples and intervening text,
        and return them as a list of alternating Examples and strings.
        Line numbers for the Examples are 0-based.  The optional
        argument `name` is a name identifying this string, and is only
        used for error messages.
        """
        string = string.expandtabs()
        # If all lines begin with the same indentation, then strip it.
        min_indent = self._min_indent(string)
        if min_indent > 0:
            string = '\n'.join([l[min_indent:] for l in string.split('\n')])

        output = []
        charno, lineno = 0, 0
        # Find all doctest examples in the string:
        for m in self._EXAMPLE_RE.finditer(string):
            # Add the pre-example text to `output`.
            output.append(string[charno:m.start()])
            # Update lineno (lines before this example)
            lineno += string.count('\n', charno, m.start())
            # Extract info from the regexp match.
            (source, options, want, exc_msg) = \
                     self._parse_example(m, name, lineno)
            # Create an Example, and add it to the list.
            if not self._IS_BLANK_OR_COMMENT(source):
                output.append( Example(source, want, exc_msg,
                                    lineno=lineno,
                                    indent=min_indent+len(m.group('indent')),
                                    options=options) )
            # Update lineno (lines inside this example)
            lineno += string.count('\n', m.start(), m.end())
            # Update charno.
            charno = m.end()
        # Add any remaining post-example text to `output`.
        output.append(string[charno:])
        return output

    def get_doctest(self, string, globs, name, filename, lineno):
        """
        Extract all doctest examples from the given string, and
        collect them into a `DocTest` object.

        `globs`, `name`, `filename`, and `lineno` are attributes for
        the new `DocTest` object.  See the documentation for `DocTest`
        for more information.
        """
        return DocTest(self.get_examples(string, name), globs,
                       name, filename, lineno, string)

    def get_examples(self, string, name='<string>'):
        """
        Extract all doctest examples from the given string, and return
        them as a list of `Example` objects.  Line numbers are
        0-based, because it's most common in doctests that nothing
        interesting appears on the same line as opening triple-quote,
        and so the first interesting line is called \"line 1\" then.

        The optional argument `name` is a name identifying this
        string, and is only used for error messages.
        """
        return [x for x in self.parse(string, name)
                if isinstance(x, Example)]

    def _parse_example(self, m, name, lineno):
        """
        Given a regular expression match from `_EXAMPLE_RE` (`m`),
        return a pair `(source, want)`, where `source` is the matched
        example's source code (with prompts and indentation stripped);
        and `want` is the example's expected output (with indentation
        stripped).

        `name` is the string's name, and `lineno` is the line number
        where the example starts; both are used for error messages.
        """
        # Get the example's indentation level.
        indent = len(m.group('indent'))

        # Divide source into lines; check that they're properly
        # indented; and then strip their indentation & prompts.
        source_lines = m.group('source').split('\n')
        self._check_prompt_blank(source_lines, indent, name, lineno)
        self._check_prefix(source_lines[1:], ' '*indent + '.', name, lineno)
        source = '\n'.join([sl[indent+4:] for sl in source_lines])

        # Divide want into lines; check that it's properly indented; and
        # then strip the indentation.  Spaces before the last newline should
        # be preserved, so plain rstrip() isn't good enough.
        want = m.group('want')
        want_lines = want.split('\n')
        if len(want_lines) > 1 and re.match(r' *$', want_lines[-1]):
            del want_lines[-1]  # forget final newline & spaces after it
        self._check_prefix(want_lines, ' '*indent, name,
                           lineno + len(source_lines))
        want = '\n'.join([wl[indent:] for wl in want_lines])

        # If `want` contains a traceback message, then extract it.
        m = self._EXCEPTION_RE.match(want)
        if m:
            exc_msg = m.group('msg')
        else:
            exc_msg = None

        # Extract options from the source.
        options = self._find_options(source, name, lineno)

        return source, options, want, exc_msg

    # This regular expression looks for option directives in the
    # source code of an example.  Option directives are comments
    # starting with "doctest:".  Warning: this may give false
    # positives for string-literals that contain the string
    # "#doctest:".  Eliminating these false positives would require
    # actually parsing the string; but we limit them by ignoring any
    # line containing "#doctest:" that is *followed* by a quote mark.
    _OPTION_DIRECTIVE_RE = re.compile(r'#\s*doctest:\s*([^\n\'"]*)$',
                                      re.MULTILINE)

    def _find_options(self, source, name, lineno):
        """
        Return a dictionary containing option overrides extracted from
        option directives in the given source string.

        `name` is the string's name, and `lineno` is the line number
        where the example starts; both are used for error messages.
        """
        options = {}
        # (note: with the current regexp, this will match at most once:)
        for m in self._OPTION_DIRECTIVE_RE.finditer(source):
            option_strings = m.group(1).replace(',', ' ').split()
            for option in option_strings:
                if (option[0] not in '+-' or
                    option[1:] not in OPTIONFLAGS_BY_NAME):
                    raise ValueError('line %r of the doctest for %s '
                                     'has an invalid option: %r' %
                                     (lineno+1, name, option))
                flag = OPTIONFLAGS_BY_NAME[option[1:]]
                options[flag] = (option[0] == '+')
        if options and self._IS_BLANK_OR_COMMENT(source):
            raise ValueError('line %r of the doctest for %s has an option '
                             'directive on a line with no example: %r' %
                             (lineno, name, source))
        return options

    # This regular expression finds the indentation of every non-blank
    # line in a string.
    _INDENT_RE = re.compile(r'^([ ]*)(?=\S)', re.MULTILINE)

    def _min_indent(self, s):
        "Return the minimum indentation of any non-blank line in `s`"
        indents = [len(indent) for indent in self._INDENT_RE.findall(s)]
        if len(indents) > 0:
            return min(indents)
        else:
            return 0

    def _check_prompt_blank(self, lines, indent, name, lineno):
        """
        Given the lines of a source string (including prompts and
        leading indentation), check to make sure that every prompt is
        followed by a space character.  If any line is not followed by
        a space character, then raise ValueError.
        """
        for i, line in enumerate(lines):
            if len(line) >= indent+4 and line[indent+3] != ' ':
                raise ValueError('line %r of the docstring for %s '
                                 'lacks blank after %s: %r' %
                                 (lineno+i+1, name,
                                  line[indent:indent+3], line))

    def _check_prefix(self, lines, prefix, name, lineno):
        """
        Check that every line in the given list starts with the given
        prefix; if any line does not, then raise a ValueError.
        """
        for i, line in enumerate(lines):
            if line and not line.startswith(prefix):
                raise ValueError('line %r of the docstring for %s has '
                                 'inconsistent leading whitespace: %r' %
                                 (lineno+i+1, name, line))


######################################################################
## 4. DocTest Finder
######################################################################

class DocTestFinder:
    """
    A class used to extract the DocTests that are relevant to a given
    object, from its docstring and the docstrings of its contained
    objects.  Doctests can currently be extracted from the following
    object types: modules, functions, classes, methods, staticmethods,
    classmethods, and properties.
    """

    def __init__(self, verbose=False, parser=DocTestParser(),
                 recurse=True, exclude_empty=True):
        """
        Create a new doctest finder.

        The optional argument `parser` specifies a class or
        function that should be used to create new DocTest objects (or
        objects that implement the same interface as DocTest).  The
        signature for this factory function should match the signature
        of the DocTest constructor.

        If the optional argument `recurse` is false, then `find` will
        only examine the given object, and not any contained objects.

        If the optional argument `exclude_empty` is false, then `find`
        will include tests for objects with empty docstrings.
        """
        self._parser = parser
        self._verbose = verbose
        self._recurse = recurse
        self._exclude_empty = exclude_empty

    def find(self, obj, name=None, module=None, globs=None, extraglobs=None):
        """
        Return a list of the DocTests that are defined by the given
        object's docstring, or by any of its contained objects'
        docstrings.

        The optional parameter `module` is the module that contains
        the given object.  If the module is not specified or is None, then
        the test finder will attempt to automatically determine the
        correct module.  The object's module is used:

            - As a default namespace, if `globs` is not specified.
            - To prevent the DocTestFinder from extracting DocTests
              from objects that are imported from other modules.
            - To find the name of the file containing the object.
            - To help find the line number of the object within its
              file.

        Contained objects whose module does not match `module` are ignored.

        If `module` is False, no attempt to find the module will be made.
        This is obscure, of use mostly in tests:  if `module` is False, or
        is None but cannot be found automatically, then all objects are
        considered to belong to the (non-existent) module, so all contained
        objects will (recursively) be searched for doctests.

        The globals for each DocTest is formed by combining `globs`
        and `extraglobs` (bindings in `extraglobs` override bindings
        in `globs`).  A new copy of the globals dictionary is created
        for each DocTest.  If `globs` is not specified, then it
        defaults to the module's `__dict__`, if specified, or {}
        otherwise.  If `extraglobs` is not specified, then it defaults
        to {}.

        """
        # If name was not specified, then extract it from the object.
        if name is None:
            name = getattr(obj, '__name__', None)
            if name is None:
                raise ValueError("DocTestFinder.find: name must be given "
                        "when obj.__name__ doesn't exist: %r" %
                                 (type(obj),))

        # Find the module that contains the given object (if obj is
        # a module, then module=obj.).  Note: this may fail, in which
        # case module will be None.
        if module is False:
            module = None
        elif module is None:
            module = inspect.getmodule(obj)

        # Read the module's source code.  This is used by
        # DocTestFinder._find_lineno to find the line number for a
        # given object's docstring.
        try:
            file = inspect.getsourcefile(obj)
        except TypeError:
            source_lines = None
        else:
            if not file:
                # Check to see if it's one of our special internal "files"
                # (see __patched_linecache_getlines).
                file = inspect.getfile(obj)
                if not file[0]+file[-2:] == '<]>': file = None
            if file is None:
                source_lines = None
            else:
                if module is not None:
                    # Supply the module globals in case the module was
                    # originally loaded via a PEP 302 loader and
                    # file is not a valid filesystem path
                    source_lines = linecache.getlines(file, module.__dict__)
                else:
                    # No access to a loader, so assume it's a normal
                    # filesystem path
                    source_lines = linecache.getlines(file)
                if not source_lines:
                    source_lines = None

        # Initialize globals, and merge in extraglobs.
        if globs is None:
            if module is None:
                globs = {}
            else:
                globs = module.__dict__.copy()
        else:
            globs = globs.copy()
        if extraglobs is not None:
            globs.update(extraglobs)
        if '__name__' not in globs:
            globs['__name__'] = '__main__'  # provide a default module name

        # Recursively explore `obj`, extracting DocTests.
        tests = []
        self._find(tests, obj, name, module, source_lines, globs, {})
        # Sort the tests by alpha order of names, for consistency in
        # verbose-mode output.  This was a feature of doctest in Pythons
        # <= 2.3 that got lost by accident in 2.4.  It was repaired in
        # 2.4.4 and 2.5.
        tests.sort()
        return tests

    def _from_module(self, module, object):
        """
        Return true if the given object is defined in the given
        module.
        """
        if module is None:
            return True
        elif inspect.getmodule(object) is not None:
            return module is inspect.getmodule(object)
        elif inspect.isfunction(object):
            return module.__dict__ is object.__globals__
        elif (inspect.ismethoddescriptor(object) or
              inspect.ismethodwrapper(object)):
            if hasattr(object, '__objclass__'):
                obj_mod = object.__objclass__.__module__
            elif hasattr(object, '__module__'):
                obj_mod = object.__module__
            else:
                return True # [XX] no easy way to tell otherwise
            return module.__name__ == obj_mod
        elif inspect.isclass(object):
            return module.__name__ == object.__module__
        elif hasattr(object, '__module__'):
            return module.__name__ == object.__module__
        elif isinstance(object, property):
            return True # [XX] no way not be sure.
        else:
            raise ValueError("object must be a class or function")

    def _is_routine(self, obj):
        """
        Safely unwrap objects and determine if they are functions.
        """
        maybe_routine = obj
        try:
            maybe_routine = inspect.unwrap(maybe_routine)
        except ValueError:
            pass
        return inspect.isroutine(maybe_routine)

    def _find(self, tests, obj, name, module, source_lines, globs, seen):
        """
        Find tests for the given object and any contained objects, and
        add them to `tests`.
        """
        if self._verbose:
            print('Finding tests in %s' % name)

        # If we've already processed this object, then ignore it.
        if id(obj) in seen:
            return
        seen[id(obj)] = 1

        # Find a test for this object, and add it to the list of tests.
        test = self._get_test(obj, name, module, globs, source_lines)
        if test is not None:
            tests.append(test)

        # Look for tests in a module's contained objects.
        if inspect.ismodule(obj) and self._recurse:
            for valname, val in obj.__dict__.items():
                valname = '%s.%s' % (name, valname)

                # Recurse to functions & classes.
                if ((self._is_routine(val) or inspect.isclass(val)) and
                    self._from_module(module, val)):
                    self._find(tests, val, valname, module, source_lines,
                               globs, seen)

        # Look for tests in a module's __test__ dictionary.
        if inspect.ismodule(obj) and self._recurse:
            for valname, val in getattr(obj, '__test__', {}).items():
                if not isinstance(valname, str):
                    raise ValueError("DocTestFinder.find: __test__ keys "
                                     "must be strings: %r" %
                                     (type(valname),))
                if not (inspect.isroutine(val) or inspect.isclass(val) or
                        inspect.ismodule(val) or isinstance(val, str)):
                    raise ValueError("DocTestFinder.find: __test__ values "
                                     "must be strings, functions, methods, "
                                     "classes, or modules: %r" %
                                     (type(val),))
                valname = '%s.__test__.%s' % (name, valname)
                self._find(tests, val, valname, module, source_lines,
                           globs, seen)

        # Look for tests in a class's contained objects.
        if inspect.isclass(obj) and self._recurse:
            for valname, val in obj.__dict__.items():
                # Special handling for staticmethod/classmethod.
                if isinstance(val, (staticmethod, classmethod)):
                    val = val.__func__

                # Recurse to methods, properties, and nested classes.
                if ((inspect.isroutine(val) or inspect.isclass(val) or
                      isinstance(val, property)) and
                      self._from_module(module, val)):
                    valname = '%s.%s' % (name, valname)
                    self._find(tests, val, valname, module, source_lines,
                               globs, seen)

    def _get_test(self, obj, name, module, globs, source_lines):
        """
        Return a DocTest for the given object, if it defines a docstring;
        otherwise, return None.
        """
        # Extract the object's docstring.  If it doesn't have one,
        # then return None (no test for this object).
        if isinstance(obj, str):
            docstring = obj
        else:
            try:
                if obj.__doc__ is None:
                    docstring = ''
                else:
                    docstring = obj.__doc__
                    if not isinstance(docstring, str):
                        docstring = str(docstring)
            except (TypeError, AttributeError):
                docstring = ''

        # Find the docstring's location in the file.
        lineno = self._find_lineno(obj, source_lines)

        # Don't bother if the docstring is empty.
        if self._exclude_empty and not docstring:
            return None

        # Return a DocTest for this object.
        if module is None:
            filename = None
        else:
            # __file__ can be None for namespace packages.
            filename = getattr(module, '__file__', None) or module.__name__
            if filename[-4:] == ".pyc":
                filename = filename[:-1]
        return self._parser.get_doctest(docstring, globs, name,
                                        filename, lineno)

    def _find_lineno(self, obj, source_lines):
        """
        Return a line number of the given object's docstring.

        Returns `None` if the given object does not have a docstring.
        """
        lineno = None
        docstring = getattr(obj, '__doc__', None)

        # Find the line number for modules.
        if inspect.ismodule(obj) and docstring is not None:
            lineno = 0

        # Find the line number for classes.
        # Note: this could be fooled if a class is defined multiple
        # times in a single file.
        if inspect.isclass(obj) and docstring is not None:
            if source_lines is None:
                return None
            pat = re.compile(r'^\s*class\s*%s\b' %
                             re.escape(getattr(obj, '__name__', '-')))
            for i, line in enumerate(source_lines):
                if pat.match(line):
                    lineno = i
                    break

        # Find the line number for functions & methods.
        if inspect.ismethod(obj): obj = obj.__func__
        if isinstance(obj, property):
            obj = obj.fget
        if inspect.isfunction(obj) and getattr(obj, '__doc__', None):
            # We don't use `docstring` var here, because `obj` can be changed.
            obj = inspect.unwrap(obj)
            try:
                obj = obj.__code__
            except AttributeError:
                # Functions implemented in C don't necessarily
                # have a __code__ attribute.
                # If there's no code, there's no lineno
                return None
        if inspect.istraceback(obj): obj = obj.tb_frame
        if inspect.isframe(obj): obj = obj.f_code
        if inspect.iscode(obj):
            lineno = obj.co_firstlineno - 1

        # Find the line number where the docstring starts.  Assume
        # that it's the first line that begins with a quote mark.
        # Note: this could be fooled by a multiline function
        # signature, where a continuation line begins with a quote
        # mark.
        if lineno is not None:
            if source_lines is None:
                return lineno+1
            pat = re.compile(r'(^|.*:)\s*\w*("|\')')
            for lineno in range(lineno, len(source_lines)):
                if pat.match(source_lines[lineno]):
                    return lineno

        # We couldn't find the line number.
        return None

######################################################################
## 5. DocTest Runner
######################################################################

class DocTestRunner:
    """
    A class used to run DocTest test cases, and accumulate statistics.
    The `run` method is used to process a single DocTest case.  It
    returns a TestResults instance.

        >>> save_colorize = _colorize.COLORIZE
        >>> _colorize.COLORIZE = False

        >>> tests = DocTestFinder().find(_TestClass)
        >>> runner = DocTestRunner(verbose=False)
        >>> tests.sort(key = lambda test: test.name)
        >>> for test in tests:
        ...     print(test.name, '->', runner.run(test))
        _TestClass -> TestResults(failed=0, attempted=2)
        _TestClass.__init__ -> TestResults(failed=0, attempted=2)
        _TestClass.get -> TestResults(failed=0, attempted=2)
        _TestClass.square -> TestResults(failed=0, attempted=1)

    The `summarize` method prints a summary of all the test cases that
    have been run by the runner, and returns an aggregated TestResults
    instance:

        >>> runner.summarize(verbose=1)
        4 items passed all tests:
           2 tests in _TestClass
           2 tests in _TestClass.__init__
           2 tests in _TestClass.get
           1 test in _TestClass.square
        7 tests in 4 items.
        7 passed.
        Test passed.
        TestResults(failed=0, attempted=7)

    The aggregated number of tried examples and failed examples is also
    available via the `tries`, `failures` and `skips` attributes:

        >>> runner.tries
        7
        >>> runner.failures
        0
        >>> runner.skips
        0

    The comparison between expected outputs and actual outputs is done
    by an `OutputChecker`.  This comparison may be customized with a
    number of option flags; see the documentation for `testmod` for
    more information.  If the option flags are insufficient, then the
    comparison may also be customized by passing a subclass of
    `OutputChecker` to the constructor.

    The test runner's display output can be controlled in two ways.
    First, an output function (`out) can be passed to
    `TestRunner.run`; this function will be called with strings that
    should be displayed.  It defaults to `sys.stdout.write`.  If
    capturing the output is not sufficient, then the display output
    can be also customized by subclassing DocTestRunner, and
    overriding the methods `report_start`, `report_success`,
    `report_unexpected_exception`, and `report_failure`.

        >>> _colorize.COLORIZE = save_colorize
    """
    # This divider string is used to separate failure messages, and to
    # separate sections of the summary.
    DIVIDER = "*" * 70

    def __init__(self, checker=None, verbose=None, optionflags=0):
        """
        Create a new test runner.

        Optional keyword arg `checker` is the `OutputChecker` that
        should be used to compare the expected outputs and actual
        outputs of doctest examples.

        Optional keyword arg 'verbose' prints lots of stuff if true,
        only failures if false; by default, it's true iff '-v' is in
        sys.argv.

        Optional argument `optionflags` can be used to control how the
        test runner compares expected output to actual output, and how
        it displays failures.  See the documentation for `testmod` for
        more information.
        """
        self._checker = checker or OutputChecker()
        if verbose is None:
            verbose = '-v' in sys.argv
        self._verbose = verbose
        self.optionflags = optionflags
        self.original_optionflags = optionflags

        # Keep track of the examples we've run.
        self.tries = 0
        self.failures = 0
        self.skips = 0
        self._stats = {}

        # Create a fake output target for capturing doctest output.
        self._fakeout = _SpoofOut()

    #/////////////////////////////////////////////////////////////////
    # Reporting methods
    #/////////////////////////////////////////////////////////////////

    def report_start(self, out, test, example):
        """
        Report that the test runner is about to process the given
        example.  (Only displays a message if verbose=True)
        """
        if self._verbose:
            if example.want:
                out('Trying:\n' + _indent(example.source) +
                    'Expecting:\n' + _indent(example.want))
            else:
                out('Trying:\n' + _indent(example.source) +
                    'Expecting nothing\n')

    def report_success(self, out, test, example, got):
        """
        Report that the given example ran successfully.  (Only
        displays a message if verbose=True)
        """
        if self._verbose:
            out("ok\n")

    def report_failure(self, out, test, example, got):
        """
        Report that the given example failed.
        """
        out(self._failure_header(test, example) +
            self._checker.output_difference(example, got, self.optionflags))

    def report_unexpected_exception(self, out, test, example, exc_info):
        """
        Report that the given example raised an unexpected exception.
        """
        out(self._failure_header(test, example) +
            'Exception raised:\n' + _indent(_exception_traceback(exc_info)))

    def _failure_header(self, test, example):
        red, reset = (
            (ANSIColors.RED, ANSIColors.RESET) if can_colorize() else ("", "")
        )
        out = [f"{red}{self.DIVIDER}{reset}"]
        if test.filename:
            if test.lineno is not None and example.lineno is not None:
                lineno = test.lineno + example.lineno + 1
            else:
                lineno = '?'
            out.append('File "%s", line %s, in %s' %
                       (test.filename, lineno, test.name))
        else:
            out.append('Line %s, in %s' % (example.lineno+1, test.name))
        out.append('Failed example:')
        source = example.source
        out.append(_indent(source))
        return '\n'.join(out)

    #/////////////////////////////////////////////////////////////////
    # DocTest Running
    #/////////////////////////////////////////////////////////////////

    def __run(self, test, compileflags, out):
        """
        Run the examples in `test`.  Write the outcome of each example
        with one of the `DocTestRunner.report_*` methods, using the
        writer function `out`.  `compileflags` is the set of compiler
        flags that should be used to execute examples.  Return a TestResults
        instance.  The examples are run in the namespace `test.globs`.
        """
        # Keep track of the number of failed, attempted, skipped examples.
        failures = attempted = skips = 0

        # Save the option flags (since option directives can be used
        # to modify them).
        original_optionflags = self.optionflags

        SUCCESS, FAILURE, BOOM = range(3) # `outcome` state

        check = self._checker.check_output

        # Process each example.
        for examplenum, example in enumerate(test.examples):
            attempted += 1

            # If REPORT_ONLY_FIRST_FAILURE is set, then suppress
            # reporting after the first failure.
            quiet = (self.optionflags & REPORT_ONLY_FIRST_FAILURE and
                     failures > 0)

            # Merge in the example's options.
            self.optionflags = original_optionflags
            if example.options:
                for (optionflag, val) in example.options.items():
                    if val:
                        self.optionflags |= optionflag
                    else:
                        self.optionflags &= ~optionflag

            # If 'SKIP' is set, then skip this example.
            if self.optionflags & SKIP:
                skips += 1
                continue

            # Record that we started this example.
            if not quiet:
                self.report_start(out, test, example)

            # Use a special filename for compile(), so we can retrieve
            # the source code during interactive debugging (see
            # __patched_linecache_getlines).
            filename = '<doctest %s[%d]>' % (test.name, examplenum)

            # Run the example in the given context (globs), and record
            # any exception that gets raised.  (But don't intercept
            # keyboard interrupts.)
            try:
                # Don't blink!  This is where the user's code gets run.
                exec(compile(example.source, filename, "single",
                             compileflags, True), test.globs)
                self.debugger.set_continue() # ==== Example Finished ====
                exception = None
            except KeyboardInterrupt:
                raise
            except:
                exception = sys.exc_info()
                self.debugger.set_continue() # ==== Example Finished ====

            got = self._fakeout.getvalue()  # the actual output
            self._fakeout.truncate(0)
            outcome = FAILURE   # guilty until proved innocent or insane

            # If the example executed without raising any exceptions,
            # verify its output.
            if exception is None:
                if check(example.want, got, self.optionflags):
                    outcome = SUCCESS

            # The example raised an exception:  check if it was expected.
            else:
                formatted_ex = traceback.format_exception_only(*exception[:2])
                if issubclass(exception[0], SyntaxError):
                    # SyntaxError / IndentationError is special:
                    # we don't care about the carets / suggestions / etc
                    # We only care about the error message and notes.
                    # They start with `SyntaxError:` (or any other class name)
                    exception_line_prefixes = (
                        f"{exception[0].__qualname__}:",
                        f"{exception[0].__module__}.{exception[0].__qualname__}:",
                    )
                    exc_msg_index = next(
                        index
                        for index, line in enumerate(formatted_ex)
                        if line.startswith(exception_line_prefixes)
                    )
                    formatted_ex = formatted_ex[exc_msg_index:]

                exc_msg = "".join(formatted_ex)
                if not quiet:
                    got += _exception_traceback(exception)

                # If `example.exc_msg` is None, then we weren't expecting
                # an exception.
                if example.exc_msg is None:
                    outcome = BOOM

                # We expected an exception:  see whether it matches.
                elif check(example.exc_msg, exc_msg, self.optionflags):
                    outcome = SUCCESS

                # Another chance if they didn't care about the detail.
                elif self.optionflags & IGNORE_EXCEPTION_DETAIL:
                    if check(_strip_exception_details(example.exc_msg),
                             _strip_exception_details(exc_msg),
                             self.optionflags):
                        outcome = SUCCESS

            # Report the outcome.
            if outcome is SUCCESS:
                if not quiet:
                    self.report_success(out, test, example, got)
            elif outcome is FAILURE:
                if not quiet:
                    self.report_failure(out, test, example, got)
                failures += 1
            elif outcome is BOOM:
                if not quiet:
                    self.report_unexpected_exception(out, test, example,
                                                     exception)
                failures += 1
            else:
                assert False, ("unknown outcome", outcome)

            if failures and self.optionflags & FAIL_FAST:
                break

        # Restore the option flags (in case they were modified)
        self.optionflags = original_optionflags

        # Record and return the number of failures and attempted.
        self.__record_outcome(test, failures, attempted, skips)
        return TestResults(failures, attempted, skipped=skips)

    def __record_outcome(self, test, failures, tries, skips):
        """
        Record the fact that the given DocTest (`test`) generated `failures`
        failures out of `tries` tried examples.
        """
        failures2, tries2, skips2 = self._stats.get(test.name, (0, 0, 0))
        self._stats[test.name] = (failures + failures2,
                                  tries + tries2,
                                  skips + skips2)
        self.failures += failures
        self.tries += tries
        self.skips += skips

    __LINECACHE_FILENAME_RE = re.compile(r'<doctest '
                                         r'(?P<name>.+)'
                                         r'\[(?P<examplenum>\d+)\]>$')
    def __patched_linecache_getlines(self, filename, module_globals=None):
        m = self.__LINECACHE_FILENAME_RE.match(filename)
        if m and m.group('name') == self.test.name:
            example = self.test.examples[int(m.group('examplenum'))]
            return example.source.splitlines(keepends=True)
        else:
            return self.save_linecache_getlines(filename, module_globals)

    def run(self, test, compileflags=None, out=None, clear_globs=True):
        """
        Run the examples in `test`, and display the results using the
        writer function `out`.

        The examples are run in the namespace `test.globs`.  If
        `clear_globs` is true (the default), then this namespace will
        be cleared after the test runs, to help with garbage
        collection.  If you would like to examine the namespace after
        the test completes, then use `clear_globs=False`.

        `compileflags` gives the set of flags that should be used by
        the Python compiler when running the examples.  If not
        specified, then it will default to the set of future-import
        flags that apply to `globs`.

        The output of each example is checked using
        `DocTestRunner.check_output`, and the results are formatted by
        the `DocTestRunner.report_*` methods.
        """
        self.test = test

        if compileflags is None:
            compileflags = _extract_future_flags(test.globs)

        save_stdout = sys.stdout
        if out is None:
            encoding = save_stdout.encoding
            if encoding is None or encoding.lower() == 'utf-8':
                out = save_stdout.write
            else:
                # Use backslashreplace error handling on write
                def out(s):
                    s = str(s.encode(encoding, 'backslashreplace'), encoding)
                    save_stdout.write(s)
        sys.stdout = self._fakeout

        # Patch pdb.set_trace to restore sys.stdout during interactive
        # debugging (so it's not still redirected to self._fakeout).
        # Note that the interactive output will go to *our*
        # save_stdout, even if that's not the real sys.stdout; this
        # allows us to write test cases for the set_trace behavior.
        save_trace = sys.gettrace()
        save_set_trace = pdb.set_trace
        self.debugger = _OutputRedirectingPdb(save_stdout)
        self.debugger.reset()
        pdb.set_trace = self.debugger.set_trace

        # Patch linecache.getlines, so we can see the example's source
        # when we're inside the debugger.
        self.save_linecache_getlines = linecache.getlines
        linecache.getlines = self.__patched_linecache_getlines

        # Make sure sys.displayhook just prints the value to stdout
        save_displayhook = sys.displayhook
        sys.displayhook = sys.__displayhook__
        saved_can_colorize = _colorize.can_colorize
        _colorize.can_colorize = lambda *args, **kwargs: False
        color_variables = {"PYTHON_COLORS": None, "FORCE_COLOR": None}
        for key in color_variables:
            color_variables[key] = os.environ.pop(key, None)
        try:
            return self.__run(test, compileflags, out)
        finally:
            sys.stdout = save_stdout
            pdb.set_trace = save_set_trace
            sys.settrace(save_trace)
            linecache.getlines = self.save_linecache_getlines
            sys.displayhook = save_displayhook
            _colorize.can_colorize = saved_can_colorize
            for key, value in color_variables.items():
                if value is not None:
                    os.environ[key] = value
            if clear_globs:
                test.globs.clear()
                import builtins
                builtins._ = None

    #/////////////////////////////////////////////////////////////////
    # Summarization
    #/////////////////////////////////////////////////////////////////
    def summarize(self, verbose=None):
        """
        Print a summary of all the test cases that have been run by
        this DocTestRunner, and return a TestResults instance.

        The optional `verbose` argument controls how detailed the
        summary is.  If the verbosity is not specified, then the
        DocTestRunner's verbosity is used.
        """
        if verbose is None:
            verbose = self._verbose

        notests, passed, failed = [], [], []
        total_tries = total_failures = total_skips = 0

        for name, (failures, tries, skips) in self._stats.items():
            assert failures <= tries
            total_tries += tries
            total_failures += failures
            total_skips += skips

            if tries == 0:
                notests.append(name)
            elif failures == 0:
                passed.append((name, tries))
            else:
                failed.append((name, (failures, tries, skips)))

        ansi = _colorize.get_colors()
        bold_green = ansi.BOLD_GREEN
        bold_red = ansi.BOLD_RED
        green = ansi.GREEN
        red = ansi.RED
        reset = ansi.RESET
        yellow = ansi.YELLOW

        if verbose:
            if notests:
                print(f"{_n_items(notests)} had no tests:")
                notests.sort()
                for name in notests:
                    print(f"    {name}")

            if passed:
                print(f"{green}{_n_items(passed)} passed all tests:{reset}")
                for name, count in sorted(passed):
                    s = "" if count == 1 else "s"
                    print(f" {green}{count:3d} test{s} in {name}{reset}")

        if failed:
            print(f"{red}{self.DIVIDER}{reset}")
            print(f"{_n_items(failed)} had failures:")
            for name, (failures, tries, skips) in sorted(failed):
                print(f" {failures:3d} of {tries:3d} in {name}")

        if verbose:
            s = "" if total_tries == 1 else "s"
            print(f"{total_tries} test{s} in {_n_items(self._stats)}.")

            and_f = (
                f" and {red}{total_failures} failed{reset}"
                if total_failures else ""
            )
            print(f"{green}{total_tries - total_failures} passed{reset}{and_f}.")

        if total_failures:
            s = "" if total_failures == 1 else "s"
            msg = f"{bold_red}***Test Failed*** {total_failures} failure{s}{reset}"
            if total_skips:
                s = "" if total_skips == 1 else "s"
                msg = f"{msg} and {yellow}{total_skips} skipped test{s}{reset}"
            print(f"{msg}.")
        elif verbose:
            print(f"{bold_green}Test passed.{reset}")

        return TestResults(total_failures, total_tries, skipped=total_skips)

    #/////////////////////////////////////////////////////////////////
    # Backward compatibility cruft to maintain doctest.master.
    #/////////////////////////////////////////////////////////////////
    def merge(self, other):
        d = self._stats
        for name, (failures, tries, skips) in other._stats.items():
            if name in d:
                failures2, tries2, skips2 = d[name]
                failures = failures + failures2
                tries = tries + tries2
                skips = skips + skips2
            d[name] = (failures, tries, skips)


def _n_items(items: list | dict) -> str:
    """
    Helper to pluralise the number of items in a list.
    """
    n = len(items)
    s = "" if n == 1 else "s"
    return f"{n} item{s}"


class OutputChecker:
    """
    A class used to check whether the actual output from a doctest
    example matches the expected output.  `OutputChecker` defines two
    methods: `check_output`, which compares a given pair of outputs,
    and returns true if they match; and `output_difference`, which
    returns a string describing the differences between two outputs.
    """
    def _toAscii(self, s):
        """
        Convert string to hex-escaped ASCII string.
        """
        return str(s.encode('ASCII', 'backslashreplace'), "ASCII")

    def check_output(self, want, got, optionflags):
        """
        Return True iff the actual output from an example (`got`)
        matches the expected output (`want`).  These strings are
        always considered to match if they are identical; but
        depending on what option flags the test runner is using,
        several non-exact match types are also possible.  See the
        documentation for `TestRunner` for more information about
        option flags.
        """

        # If `want` contains hex-escaped character such as "\u1234",
        # then `want` is a string of six characters(e.g. [\,u,1,2,3,4]).
        # On the other hand, `got` could be another sequence of
        # characters such as [\u1234], so `want` and `got` should
        # be folded to hex-escaped ASCII string to compare.
        got = self._toAscii(got)
        want = self._toAscii(want)

        # Handle the common case first, for efficiency:
        # if they're string-identical, always return true.
        if got == want:
            return True

        # The values True and False replaced 1 and 0 as the return
        # value for boolean comparisons in Python 2.3.
        if not (optionflags & DONT_ACCEPT_TRUE_FOR_1):
            if (got,want) == ("True\n", "1\n"):
                return True
            if (got,want) == ("False\n", "0\n"):
                return True

        # <BLANKLINE> can be used as a special sequence to signify a
        # blank line, unless the DONT_ACCEPT_BLANKLINE flag is used.
        if not (optionflags & DONT_ACCEPT_BLANKLINE):
            # Replace <BLANKLINE> in want with a blank line.
            want = re.sub(r'(?m)^%s\s*?$' % re.escape(BLANKLINE_MARKER),
                          '', want)
            # If a line in got contains only spaces, then remove the
            # spaces.
            got = re.sub(r'(?m)^[^\S\n]+$', '', got)
            if got == want:
                return True

        # This flag causes doctest to ignore any differences in the
        # contents of whitespace strings.  Note that this can be used
        # in conjunction with the ELLIPSIS flag.
        if optionflags & NORMALIZE_WHITESPACE:
            got = ' '.join(got.split())
            want = ' '.join(want.split())
            if got == want:
                return True

        # The ELLIPSIS flag says to let the sequence "..." in `want`
        # match any substring in `got`.
        if optionflags & ELLIPSIS:
            if _ellipsis_match(want, got):
                return True

        # We didn't find any match; return false.
        return False

    # Should we do a fancy diff?
    def _do_a_fancy_diff(self, want, got, optionflags):
        # Not unless they asked for a fancy diff.
        if not optionflags & (REPORT_UDIFF |
                              REPORT_CDIFF |
                              REPORT_NDIFF):
            return False

        # If expected output uses ellipsis, a meaningful fancy diff is
        # too hard ... or maybe not.  In two real-life failures Tim saw,
        # a diff was a major help anyway, so this is commented out.
        # [todo] _ellipsis_match() knows which pieces do and don't match,
        # and could be the basis for a kick-ass diff in this case.
        ##if optionflags & ELLIPSIS and ELLIPSIS_MARKER in want:
        ##    return False

        # ndiff does intraline difference marking, so can be useful even
        # for 1-line differences.
        if optionflags & REPORT_NDIFF:
            return True

        # The other diff types need at least a few lines to be helpful.
        return want.count('\n') > 2 and got.count('\n') > 2

    def output_difference(self, example, got, optionflags):
        """
        Return a string describing the differences between the
        expected output for a given example (`example`) and the actual
        output (`got`).  `optionflags` is the set of option flags used
        to compare `want` and `got`.
        """
        want = example.want
        # If <BLANKLINE>s are being used, then replace blank lines
        # with <BLANKLINE> in the actual output string.
        if not (optionflags & DONT_ACCEPT_BLANKLINE):
            got = re.sub('(?m)^[ ]*(?=\n)', BLANKLINE_MARKER, got)

        # Check if we should use diff.
        if self._do_a_fancy_diff(want, got, optionflags):
            # Split want & got into lines.
            want_lines = want.splitlines(keepends=True)
            got_lines = got.splitlines(keepends=True)
            # Use difflib to find their differences.
            if optionflags & REPORT_UDIFF:
                diff = difflib.unified_diff(want_lines, got_lines, n=2)
                diff = list(diff)[2:] # strip the diff header
                kind = 'unified diff with -expected +actual'
            elif optionflags & REPORT_CDIFF:
                diff = difflib.context_diff(want_lines, got_lines, n=2)
                diff = list(diff)[2:] # strip the diff header
                kind = 'context diff with expected followed by actual'
            elif optionflags & REPORT_NDIFF:
                engine = difflib.Differ(charjunk=difflib.IS_CHARACTER_JUNK)
                diff = list(engine.compare(want_lines, got_lines))
                kind = 'ndiff with -expected +actual'
            else:
                assert 0, 'Bad diff option'
            return 'Differences (%s):\n' % kind + _indent(''.join(diff))

        # If we're not using diff, then simply list the expected
        # output followed by the actual output.
        if want and got:
            return 'Expected:\n%sGot:\n%s' % (_indent(want), _indent(got))
        elif want:
            return 'Expected:\n%sGot nothing\n' % _indent(want)
        elif got:
            return 'Expected nothing\nGot:\n%s' % _indent(got)
        else:
            return 'Expected nothing\nGot nothing\n'

class DocTestFailure(Exception):
    """A DocTest example has failed in debugging mode.

    The exception instance has variables:

    - test: the DocTest object being run

    - example: the Example object that failed

    - got: the actual output
    """
    def __init__(self, test, example, got):
        self.test = test
        self.example = example
        self.got = got

    def __str__(self):
        return str(self.test)

class UnexpectedException(Exception):
    """A DocTest example has encountered an unexpected exception

    The exception instance has variables:

    - test: the DocTest object being run

    - example: the Example object that failed

    - exc_info: the exception info
    """
    def __init__(self, test, example, exc_info):
        self.test = test
        self.example = example
        self.exc_info = exc_info

    def __str__(self):
        return str(self.test)

class DebugRunner(DocTestRunner):
    r"""Run doc tests but raise an exception as soon as there is a failure.

       If an unexpected exception occurs, an UnexpectedException is raised.
       It contains the test, the example, and the original exception:

         >>> runner = DebugRunner(verbose=False)
         >>> test = DocTestParser().get_doctest('>>> raise KeyError\n42',
         ...                                    {}, 'foo', 'foo.py', 0)
         >>> try:
         ...     runner.run(test)
         ... except UnexpectedException as f:
         ...     failure = f

         >>> failure.test is test
         True

         >>> failure.example.want
         '42\n'

         >>> exc_info = failure.exc_info
         >>> raise exc_info[1] # Already has the traceback
         Traceback (most recent call last):
         ...
         KeyError

       We wrap the original exception to give the calling application
       access to the test and example information.

       If the output doesn't match, then a DocTestFailure is raised:

         >>> test = DocTestParser().get_doctest('''
         ...      >>> x = 1
         ...      >>> x
         ...      2
         ...      ''', {}, 'foo', 'foo.py', 0)

         >>> try:
         ...    runner.run(test)
         ... except DocTestFailure as f:
         ...    failure = f

       DocTestFailure objects provide access to the test:

         >>> failure.test is test
         True

       As well as to the example:

         >>> failure.example.want
         '2\n'

       and the actual output:

         >>> failure.got
         '1\n'

       If a failure or error occurs, the globals are left intact:

         >>> del test.globs['__builtins__']
         >>> test.globs
         {'x': 1}

         >>> test = DocTestParser().get_doctest('''
         ...      >>> x = 2
         ...      >>> raise KeyError
         ...      ''', {}, 'foo', 'foo.py', 0)

         >>> runner.run(test)
         Traceback (most recent call last):
         ...
         doctest.UnexpectedException: <DocTest foo from foo.py:0 (2 examples)>

         >>> del test.globs['__builtins__']
         >>> test.globs
         {'x': 2}

       But the globals are cleared if there is no error:

         >>> test = DocTestParser().get_doctest('''
         ...      >>> x = 2
         ...      ''', {}, 'foo', 'foo.py', 0)

         >>> runner.run(test)
         TestResults(failed=0, attempted=1)

         >>> test.globs
         {}

       """

    def run(self, test, compileflags=None, out=None, clear_globs=True):
        r = DocTestRunner.run(self, test, compileflags, out, False)
        if clear_globs:
            test.globs.clear()
        return r

    def report_unexpected_exception(self, out, test, example, exc_info):
        raise UnexpectedException(test, example, exc_info)

    def report_failure(self, out, test, example, got):
        raise DocTestFailure(test, example, got)

######################################################################
## 6. Test Functions
######################################################################
# These should be backwards compatible.

# For backward compatibility, a global instance of a DocTestRunner
# class, updated by testmod.
master = None

def testmod(m=None, name=None, globs=None, verbose=None,
            report=True, optionflags=0, extraglobs=None,
            raise_on_error=False, exclude_empty=False):
    """m=None, name=None, globs=None, verbose=None, report=True,
       optionflags=0, extraglobs=None, raise_on_error=False,
       exclude_empty=False

    Test examples in docstrings in functions and classes reachable
    from module m (or the current module if m is not supplied), starting
    with m.__doc__.

    Also test examples reachable from dict m.__test__ if it exists and is
    not None.  m.__test__ maps names to functions, classes and strings;
    function and class docstrings are tested even if the name is private;
    strings are tested directly, as if they were docstrings.

    Return (#failures, #tests).

    See help(doctest) for an overview.

    Optional keyword arg "name" gives the name of the module; by default
    use m.__name__.

    Optional keyword arg "globs" gives a dict to be used as the globals
    when executing examples; by default, use m.__dict__.  A copy of this
    dict is actually used for each docstring, so that each docstring's
    examples start with a clean slate.

    Optional keyword arg "extraglobs" gives a dictionary that should be
    merged into the globals that are used to execute examples.  By
    default, no extra globals are used.  This is new in 2.4.

    Optional keyword arg "verbose" prints lots of stuff if true, prints
    only failures if false; by default, it's true iff "-v" is in sys.argv.

    Optional keyword arg "report" prints a summary at the end when true,
    else prints nothing at the end.  In verbose mode, the summary is
    detailed, else very brief (in fact, empty if all tests passed).

    Optional keyword arg "optionflags" or's together module constants,
    and defaults to 0.  This is new in 2.3.  Possible values (see the
    docs for details):

        DONT_ACCEPT_TRUE_FOR_1
        DONT_ACCEPT_BLANKLINE
        NORMALIZE_WHITESPACE
        ELLIPSIS
        SKIP
        IGNORE_EXCEPTION_DETAIL
        REPORT_UDIFF
        REPORT_CDIFF
        REPORT_NDIFF
        REPORT_ONLY_FIRST_FAILURE

    Optional keyword arg "raise_on_error" raises an exception on the
    first unexpected exception or failure. This allows failures to be
    post-mortem debugged.

    Advanced tomfoolery:  testmod runs methods of a local instance of
    class doctest.Tester, then merges the results into (or creates)
    global Tester instance doctest.master.  Methods of doctest.master
    can be called directly too, if you want to do something unusual.
    Passing report=0 to testmod is especially useful then, to delay
    displaying a summary.  Invoke doctest.master.summarize(verbose)
    when you're done fiddling.
    """
    global master

    # If no module was given, then use __main__.
    if m is None:
        # DWA - m will still be None if this wasn't invoked from the command
        # line, in which case the following TypeError is about as good an error
        # as we should expect
        m = sys.modules.get('__main__')

    # Check that we were actually given a module.
    if not inspect.ismodule(m):
        raise TypeError("testmod: module required; %r" % (m,))

    # If no name was given, then use the module's name.
    if name is None:
        name = m.__name__

    # Find, parse, and run all tests in the given module.
    finder = DocTestFinder(exclude_empty=exclude_empty)

    if raise_on_error:
        runner = DebugRunner(verbose=verbose, optionflags=optionflags)
    else:
        runner = DocTestRunner(verbose=verbose, optionflags=optionflags)

    for test in finder.find(m, name, globs=globs, extraglobs=extraglobs):
        runner.run(test)

    if report:
        runner.summarize()

    if master is None:
        master = runner
    else:
        master.merge(runner)

    return TestResults(runner.failures, runner.tries, skipped=runner.skips)


def testfile(filename, module_relative=True, name=None, package=None,
             globs=None, verbose=None, report=True, optionflags=0,
             extraglobs=None, raise_on_error=False, parser=DocTestParser(),
             encoding=None):
    """
    Test examples in the given file.  Return (#failures, #tests).

    Optional keyword arg "module_relative" specifies how filenames
    should be interpreted:

      - If "module_relative" is True (the default), then "filename"
         specifies a module-relative path.  By default, this path is
         relative to the calling module's directory; but if the
         "package" argument is specified, then it is relative to that
         package.  To ensure os-independence, "filename" should use
         "/" characters to separate path segments, and should not
         be an absolute path (i.e., it may not begin with "/").

      - If "module_relative" is False, then "filename" specifies an
        os-specific path.  The path may be absolute or relative (to
        the current working directory).

    Optional keyword arg "name" gives the name of the test; by default
    use the file's basename.

    Optional keyword argument "package" is a Python package or the
    name of a Python package whose directory should be used as the
    base directory for a module relative filename.  If no package is
    specified, then the calling module's directory is used as the base
    directory for module relative filenames.  It is an error to
    specify "package" if "module_relative" is False.

    Optional keyword arg "globs" gives a dict to be used as the globals
    when executing examples; by default, use {}.  A copy of this dict
    is actually used for each docstring, so that each docstring's
    examples start with a clean slate.

    Optional keyword arg "extraglobs" gives a dictionary that should be
    merged into the globals that are used to execute examples.  By
    default, no extra globals are used.

    Optional keyword arg "verbose" prints lots of stuff if true, prints
    only failures if false; by default, it's true iff "-v" is in sys.argv.

    Optional keyword arg "report" prints a summary at the end when true,
    else prints nothing at the end.  In verbose mode, the summary is
    detailed, else very brief (in fact, empty if all tests passed).

    Optional keyword arg "optionflags" or's together module constants,
    and defaults to 0.  Possible values (see the docs for details):

        DONT_ACCEPT_TRUE_FOR_1
        DONT_ACCEPT_BLANKLINE
        NORMALIZE_WHITESPACE
        ELLIPSIS
        SKIP
        IGNORE_EXCEPTION_DETAIL
        REPORT_UDIFF
        REPORT_CDIFF
        REPORT_NDIFF
        REPORT_ONLY_FIRST_FAILURE

    Optional keyword arg "raise_on_error" raises an exception on the
    first unexpected exception or failure. This allows failures to be
    post-mortem debugged.

    Optional keyword arg "parser" specifies a DocTestParser (or
    subclass) that should be used to extract tests from the files.

    Optional keyword arg "encoding" specifies an encoding that should
    be used to convert the file to unicode.

    Advanced tomfoolery:  testmod runs methods of a local instance of
    class doctest.Tester, then merges the results into (or creates)
    global Tester instance doctest.master.  Methods of doctest.master
    can be called directly too, if you want to do something unusual.
    Passing report=0 to testmod is especially useful then, to delay
    displaying a summary.  Invoke doctest.master.summarize(verbose)
    when you're done fiddling.
    """
    global master

    if package and not module_relative:
        raise ValueError("Package may only be specified for module-"
                         "relative paths.")

    # Relativize the path
    text, filename = _load_testfile(filename, package, module_relative,
                                    encoding or "utf-8")

    # If no name was given, then use the file's name.
    if name is None:
        name = os.path.basename(filename)

    # Assemble the globals.
    if globs is None:
        globs = {}
    else:
        globs = globs.copy()
    if extraglobs is not None:
        globs.update(extraglobs)
    if '__name__' not in globs:
        globs['__name__'] = '__main__'

    if raise_on_error:
        runner = DebugRunner(verbose=verbose, optionflags=optionflags)
    else:
        runner = DocTestRunner(verbose=verbose, optionflags=optionflags)

    # Read the file, convert it to a test, and run it.
    test = parser.get_doctest(text, globs, name, filename, 0)
    runner.run(test)

    if report:
        runner.summarize()

    if master is None:
        master = runner
    else:
        master.merge(runner)

    return TestResults(runner.failures, runner.tries, skipped=runner.skips)


def run_docstring_examples(f, globs, verbose=False, name="NoName",
                           compileflags=None, optionflags=0):
    """
    Test examples in the given object's docstring (`f`), using `globs`
    as globals.  Optional argument `name` is used in failure messages.
    If the optional argument `verbose` is true, then generate output
    even if there are no failures.

    `compileflags` gives the set of flags that should be used by the
    Python compiler when running the examples.  If not specified, then
    it will default to the set of future-import flags that apply to
    `globs`.

    Optional keyword arg `optionflags` specifies options for the
    testing and output.  See the documentation for `testmod` for more
    information.
    """
    # Find, parse, and run all tests in the given module.
    finder = DocTestFinder(verbose=verbose, recurse=False)
    runner = DocTestRunner(verbose=verbose, optionflags=optionflags)
    for test in finder.find(f, name, globs=globs):
        runner.run(test, compileflags=compileflags)

######################################################################
## 7. Unittest Support
######################################################################

_unittest_reportflags = 0

def set_unittest_reportflags(flags):
    """Sets the unittest option flags.

    The old flag is returned so that a runner could restore the old
    value if it wished to:

      >>> import doctest
      >>> old = doctest._unittest_reportflags
      >>> doctest.set_unittest_reportflags(REPORT_NDIFF |
      ...                          REPORT_ONLY_FIRST_FAILURE) == old
      True

      >>> doctest._unittest_reportflags == (REPORT_NDIFF |
      ...                                   REPORT_ONLY_FIRST_FAILURE)
      True

    Only reporting flags can be set:

      >>> doctest.set_unittest_reportflags(ELLIPSIS)
      Traceback (most recent call last):
      ...
      ValueError: ('Only reporting flags allowed', 8)

      >>> doctest.set_unittest_reportflags(old) == (REPORT_NDIFF |
      ...                                   REPORT_ONLY_FIRST_FAILURE)
      True
    """
    global _unittest_reportflags

    if (flags & REPORTING_FLAGS) != flags:
        raise ValueError("Only reporting flags allowed", flags)
    old = _unittest_reportflags
    _unittest_reportflags = flags
    return old


class DocTestCase(unittest.TestCase):

    def __init__(self, test, optionflags=0, setUp=None, tearDown=None,
                 checker=None):

        unittest.TestCase.__init__(self)
        self._dt_optionflags = optionflags
        self._dt_checker = checker
        self._dt_test = test
        self._dt_setUp = setUp
        self._dt_tearDown = tearDown

    def setUp(self):
        test = self._dt_test
        self._dt_globs = test.globs.copy()

        if self._dt_setUp is not None:
            self._dt_setUp(test)

    def tearDown(self):
        test = self._dt_test

        if self._dt_tearDown is not None:
            self._dt_tearDown(test)

        # restore the original globs
        test.globs.clear()
        test.globs.update(self._dt_globs)

    def runTest(self):
        test = self._dt_test
        old = sys.stdout
        new = StringIO()
        optionflags = self._dt_optionflags

        if not (optionflags & REPORTING_FLAGS):
            # The option flags don't include any reporting flags,
            # so add the default reporting flags
            optionflags |= _unittest_reportflags

        runner = DocTestRunner(optionflags=optionflags,
                               checker=self._dt_checker, verbose=False)

        try:
            runner.DIVIDER = "-"*70
            results = runner.run(test, out=new.write, clear_globs=False)
            if results.skipped == results.attempted:
                raise unittest.SkipTest("all examples were skipped")
        finally:
            sys.stdout = old

        if results.failed:
            raise self.failureException(self.format_failure(new.getvalue()))

    def format_failure(self, err):
        test = self._dt_test
        if test.lineno is None:
            lineno = 'unknown line number'
        else:
            lineno = '%s' % test.lineno
        lname = '.'.join(test.name.split('.')[-1:])
        return ('Failed doctest test for %s\n'
                '  File "%s", line %s, in %s\n\n%s'
                % (test.name, test.filename, lineno, lname, err)
                )

    def debug(self):
        r"""Run the test case without results and without catching exceptions

           The unit test framework includes a debug method on test cases
           and test suites to support post-mortem debugging.  The test code
           is run in such a way that errors are not caught.  This way a
           caller can catch the errors and initiate post-mortem debugging.

           The DocTestCase provides a debug method that raises
           UnexpectedException errors if there is an unexpected
           exception:

             >>> test = DocTestParser().get_doctest('>>> raise KeyError\n42',
             ...                {}, 'foo', 'foo.py', 0)
             >>> case = DocTestCase(test)
             >>> try:
             ...     case.debug()
             ... except UnexpectedException as f:
             ...     failure = f

           The UnexpectedException contains the test, the example, and
           the original exception:

             >>> failure.test is test
             True

             >>> failure.example.want
             '42\n'

             >>> exc_info = failure.exc_info
             >>> raise exc_info[1] # Already has the traceback
             Traceback (most recent call last):
             ...
             KeyError

           If the output doesn't match, then a DocTestFailure is raised:

             >>> test = DocTestParser().get_doctest('''
             ...      >>> x = 1
             ...      >>> x
             ...      2
             ...      ''', {}, 'foo', 'foo.py', 0)
             >>> case = DocTestCase(test)

             >>> try:
             ...    case.debug()
             ... except DocTestFailure as f:
             ...    failure = f

           DocTestFailure objects provide access to the test:

             >>> failure.test is test
             True

           As well as to the example:

             >>> failure.example.want
             '2\n'

           and the actual output:

             >>> failure.got
             '1\n'

           """

        self.setUp()
        runner = DebugRunner(optionflags=self._dt_optionflags,
                             checker=self._dt_checker, verbose=False)
        runner.run(self._dt_test, clear_globs=False)
        self.tearDown()

    def id(self):
        return self._dt_test.name

    def __eq__(self, other):
        if type(self) is not type(other):
            return NotImplemented

        return self._dt_test == other._dt_test and \
               self._dt_optionflags == other._dt_optionflags and \
               self._dt_setUp == other._dt_setUp and \
               self._dt_tearDown == other._dt_tearDown and \
               self._dt_checker == other._dt_checker

    def __hash__(self):
        return hash((self._dt_optionflags, self._dt_setUp, self._dt_tearDown,
                     self._dt_checker))

    def __repr__(self):
        name = self._dt_test.name.split('.')
        return "%s (%s)" % (name[-1], '.'.join(name[:-1]))

    __str__ = object.__str__

    def shortDescription(self):
        return "Doctest: " + self._dt_test.name

class SkipDocTestCase(DocTestCase):
    def __init__(self, module):
        self.module = module
        DocTestCase.__init__(self, None)

    def setUp(self):
        self.skipTest("DocTestSuite will not work with -O2 and above")

    def test_skip(self):
        pass

    def shortDescription(self):
        return "Skipping tests from %s" % self.module.__name__

    __str__ = shortDescription


class _DocTestSuite(unittest.TestSuite):

    def _removeTestAtIndex(self, index):
        pass


def DocTestSuite(module=None, globs=None, extraglobs=None, test_finder=None,
                 **options):
    """
    Convert doctest tests for a module to a unittest test suite.

    This converts each documentation string in a module that
    contains doctest tests to a unittest test case.  If any of the
    tests in a doc string fail, then the test case fails.  An exception
    is raised showing the name of the file containing the test and a
    (sometimes approximate) line number.

    The `module` argument provides the module to be tested.  The argument
    can be either a module or a module name.

    If no argument is given, the calling module is used.

    A number of options may be provided as keyword arguments:

    setUp
      A set-up function.  This is called before running the
      tests in each file. The setUp function will be passed a DocTest
      object.  The setUp function can access the test globals as the
      globs attribute of the test passed.

    tearDown
      A tear-down function.  This is called after running the
      tests in each file.  The tearDown function will be passed a DocTest
      object.  The tearDown function can access the test globals as the
      globs attribute of the test passed.

    globs
      A dictionary containing initial global variables for the tests.

    optionflags
       A set of doctest option flags expressed as an integer.
    """

    if test_finder is None:
        test_finder = DocTestFinder()

    module = _normalize_module(module)
    tests = test_finder.find(module, globs=globs, extraglobs=extraglobs)

    if not tests and sys.flags.optimize >=2:
        # Skip doctests when running with -O2
        suite = _DocTestSuite()
        suite.addTest(SkipDocTestCase(module))
        return suite

    tests.sort()
    suite = _DocTestSuite()

    for test in tests:
        if len(test.examples) == 0:
            continue
        if not test.filename:
            filename = module.__file__
            if filename[-4:] == ".pyc":
                filename = filename[:-1]
            test.filename = filename
        suite.addTest(DocTestCase(test, **options))

    return suite

class DocFileCase(DocTestCase):

    def id(self):
        return '_'.join(self._dt_test.name.split('.'))

    def __repr__(self):
        return self._dt_test.filename

    def format_failure(self, err):
        return ('Failed doctest test for %s\n  File "%s", line 0\n\n%s'
                % (self._dt_test.name, self._dt_test.filename, err)
                )

def DocFileTest(path, module_relative=True, package=None,
                globs=None, parser=DocTestParser(),
                encoding=None, **options):
    if globs is None:
        globs = {}
    else:
        globs = globs.copy()

    if package and not module_relative:
        raise ValueError("Package may only be specified for module-"
                         "relative paths.")

    # Relativize the path.
    doc, path = _load_testfile(path, package, module_relative,
                               encoding or "utf-8")

    if "__file__" not in globs:
        globs["__file__"] = path

    # Find the file and read it.
    name = os.path.basename(path)

    # Convert it to a test, and wrap it in a DocFileCase.
    test = parser.get_doctest(doc, globs, name, path, 0)
    return DocFileCase(test, **options)

def DocFileSuite(*paths, **kw):
    """A unittest suite for one or more doctest files.

    The path to each doctest file is given as a string; the
    interpretation of that string depends on the keyword argument
    "module_relative".

    A number of options may be provided as keyword arguments:

    module_relative
      If "module_relative" is True, then the given file paths are
      interpreted as os-independent module-relative paths.  By
      default, these paths are relative to the calling module's
      directory; but if the "package" argument is specified, then
      they are relative to that package.  To ensure os-independence,
      "filename" should use "/" characters to separate path
      segments, and may not be an absolute path (i.e., it may not
      begin with "/").

      If "module_relative" is False, then the given file paths are
      interpreted as os-specific paths.  These paths may be absolute
      or relative (to the current working directory).

    package
      A Python package or the name of a Python package whose directory
      should be used as the base directory for module relative paths.
      If "package" is not specified, then the calling module's
      directory is used as the base directory for module relative
      filenames.  It is an error to specify "package" if
      "module_relative" is False.

    setUp
      A set-up function.  This is called before running the
      tests in each file. The setUp function will be passed a DocTest
      object.  The setUp function can access the test globals as the
      globs attribute of the test passed.

    tearDown
      A tear-down function.  This is called after running the
      tests in each file.  The tearDown function will be passed a DocTest
      object.  The tearDown function can access the test globals as the
      globs attribute of the test passed.

    globs
      A dictionary containing initial global variables for the tests.

    optionflags
      A set of doctest option flags expressed as an integer.

    parser
      A DocTestParser (or subclass) that should be used to extract
      tests from the files.

    encoding
      An encoding that will be used to convert the files to unicode.
    """
    suite = _DocTestSuite()

    # We do this here so that _normalize_module is called at the right
    # level.  If it were called in DocFileTest, then this function
    # would be the caller and we might guess the package incorrectly.
    if kw.get('module_relative', True):
        kw['package'] = _normalize_module(kw.get('package'))

    for path in paths:
        suite.addTest(DocFileTest(path, **kw))

    return suite

######################################################################
## 8. Debugging Support
######################################################################

def script_from_examples(s):
    r"""Extract script from text with examples.

       Converts text with examples to a Python script.  Example input is
       converted to regular code.  Example output and all other words
       are converted to comments:

       >>> text = '''
       ...       Here are examples of simple math.
       ...
       ...           Python has super accurate integer addition
       ...
       ...           >>> 2 + 2
       ...           5
       ...
       ...           And very friendly error messages:
       ...
       ...           >>> 1/0
       ...           To Infinity
       ...           And
       ...           Beyond
       ...
       ...           You can use logic if you want:
       ...
       ...           >>> if 0:
       ...           ...    blah
       ...           ...    blah
       ...           ...
       ...
       ...           Ho hum
       ...           '''

       >>> print(script_from_examples(text))
       # Here are examples of simple math.
       #
       #     Python has super accurate integer addition
       #
       2 + 2
       # Expected:
       ## 5
       #
       #     And very friendly error messages:
       #
       1/0
       # Expected:
       ## To Infinity
       ## And
       ## Beyond
       #
       #     You can use logic if you want:
       #
       if 0:
          blah
          blah
       #
       #     Ho hum
       <BLANKLINE>
       """
    output = []
    for piece in DocTestParser().parse(s):
        if isinstance(piece, Example):
            # Add the example's source code (strip trailing NL)
            output.append(piece.source[:-1])
            # Add the expected output:
            want = piece.want
            if want:
                output.append('# Expected:')
                output += ['## '+l for l in want.split('\n')[:-1]]
        else:
            # Add non-example text.
            output += [_comment_line(l)
                       for l in piece.split('\n')[:-1]]

    # Trim junk on both ends.
    while output and output[-1] == '#':
        output.pop()
    while output and output[0] == '#':
        output.pop(0)
    # Combine the output, and return it.
    # Add a courtesy newline to prevent exec from choking (see bug #1172785)
    return '\n'.join(output) + '\n'

def testsource(module, name):
    """Extract the test sources from a doctest docstring as a script.

    Provide the module (or dotted name of the module) containing the
    test to be debugged and the name (within the module) of the object
    with the doc string with tests to be debugged.
    """
    module = _normalize_module(module)
    tests = DocTestFinder().find(module)
    test = [t for t in tests if t.name == name]
    if not test:
        raise ValueError(name, "not found in tests")
    test = test[0]
    testsrc = script_from_examples(test.docstring)
    return testsrc

def debug_src(src, pm=False, globs=None):
    """Debug a single doctest docstring, in argument `src`'"""
    testsrc = script_from_examples(src)
    debug_script(testsrc, pm, globs)

def debug_script(src, pm=False, globs=None):
    "Debug a test script.  `src` is the script, as a string."
    import pdb

    if globs:
        globs = globs.copy()
    else:
        globs = {}

    if pm:
        try:
            exec(src, globs, globs)
        except:
            print(sys.exc_info()[1])
            p = pdb.Pdb(nosigint=True)
            p.reset()
            p.interaction(None, sys.exc_info()[2])
    else:
        pdb.Pdb(nosigint=True).run("exec(%r)" % src, globs, globs)

def debug(module, name, pm=False):
    """Debug a single doctest docstring.

    Provide the module (or dotted name of the module) containing the
    test to be debugged and the name (within the module) of the object
    with the docstring with tests to be debugged.
    """
    module = _normalize_module(module)
    testsrc = testsource(module, name)
    debug_script(testsrc, pm, module.__dict__)

######################################################################
## 9. Example Usage
######################################################################
class _TestClass:
    """
    A pointless class, for sanity-checking of docstring testing.

    Methods:
        square()
        get()

    >>> _TestClass(13).get() + _TestClass(-12).get()
    1
    >>> hex(_TestClass(13).square().get())
    '0xa9'
    """

    def __init__(self, val):
        """val -> _TestClass object with associated value val.

        >>> t = _TestClass(123)
        >>> print(t.get())
        123
        """

        self.val = val

    def square(self):
        """square() -> square TestClass's associated value

        >>> _TestClass(13).square().get()
        169
        """

        self.val = self.val ** 2
        return self

    def get(self):
        """get() -> return TestClass's associated value.

        >>> x = _TestClass(-42)
        >>> print(x.get())
        -42
        """

        return self.val

__test__ = {"_TestClass": _TestClass,
            "string": r"""
                      Example of a string object, searched as-is.
                      >>> x = 1; y = 2
                      >>> x + y, x * y
                      (3, 2)
                      """,

            "bool-int equivalence": r"""
                                    In 2.2, boolean expressions displayed
                                    0 or 1.  By default, we still accept
                                    them.  This can be disabled by passing
                                    DONT_ACCEPT_TRUE_FOR_1 to the new
                                    optionflags argument.
                                    >>> 4 == 4
                                    1
                                    >>> 4 == 4
                                    True
                                    >>> 4 > 4
                                    0
                                    >>> 4 > 4
                                    False
                                    """,

            "blank lines": r"""
                Blank lines can be marked with <BLANKLINE>:
                    >>> print('foo\n\nbar\n')
                    foo
                    <BLANKLINE>
                    bar
                    <BLANKLINE>
            """,

            "ellipsis": r"""
                If the ellipsis flag is used, then '...' can be used to
                elide substrings in the desired output:
                    >>> print(list(range(1000))) #doctest: +ELLIPSIS
                    [0, 1, 2, ..., 999]
            """,

            "whitespace normalization": r"""
                If the whitespace normalization flag is used, then
                differences in whitespace are ignored.
                    >>> print(list(range(30))) #doctest: +NORMALIZE_WHITESPACE
                    [0, 1, 2, 3, 4, 5, 6, 7, 8, 9, 10, 11, 12, 13, 14,
                     15, 16, 17, 18, 19, 20, 21, 22, 23, 24, 25, 26,
                     27, 28, 29]
            """,
           }


def _test():
    import argparse

    parser = argparse.ArgumentParser(description="doctest runner")
    parser.add_argument('-v', '--verbose', action='store_true', default=False,
                        help='print very verbose output for all tests')
    parser.add_argument('-o', '--option', action='append',
                        choices=OPTIONFLAGS_BY_NAME.keys(), default=[],
                        help=('specify a doctest option flag to apply'
                              ' to the test run; may be specified more'
                              ' than once to apply multiple options'))
    parser.add_argument('-f', '--fail-fast', action='store_true',
                        help=('stop running tests after first failure (this'
                              ' is a shorthand for -o FAIL_FAST, and is'
                              ' in addition to any other -o options)'))
    parser.add_argument('file', nargs='+',
                        help='file containing the tests to run')
    args = parser.parse_args()
    testfiles = args.file
    # Verbose used to be handled by the "inspect argv" magic in DocTestRunner,
    # but since we are using argparse we are passing it manually now.
    verbose = args.verbose
    options = 0
    for option in args.option:
        options |= OPTIONFLAGS_BY_NAME[option]
    if args.fail_fast:
        options |= FAIL_FAST
    for filename in testfiles:
        if filename.endswith(".py"):
            # It is a module -- insert its dir into sys.path and try to
            # import it. If it is part of a package, that possibly
            # won't work because of package imports.
            dirname, filename = os.path.split(filename)
            sys.path.insert(0, dirname)
            m = __import__(filename[:-3])
            del sys.path[0]
            failures, _ = testmod(m, verbose=verbose, optionflags=options)
        else:
            failures, _ = testfile(filename, module_relative=False,
                                     verbose=verbose, optionflags=options)
        if failures:
            return 1
    return 0


if __name__ == "__main__":
    sys.exit(_test())
```
