## Supplementary software v0.2.1 for "Virtual control arms for paediatric myopia trials: external validation of axial-elongation models": __init__.py

```
# Copyright (C) 2001-2007 Python Software Foundation
# Author: Barry Warsaw
# Contact: email-sig@python.org

"""A package for parsing, handling, and generating email messages."""

__all__ = [
    'base64mime',
    'charset',
    'encoders',
    'errors',
    'feedparser',
    'generator',
    'header',
    'iterators',
    'message',
    'message_from_file',
    'message_from_binary_file',
    'message_from_string',
    'message_from_bytes',
    'mime',
    'parser',
    'quoprimime',
    'utils',
    ]


# Some convenience routines.  Don't import Parser and Message as side-effects
# of importing email since those cascadingly import most of the rest of the
# email package.
def message_from_string(s, *args, **kws):
    """Parse a string into a Message object model.

    Optional _class and strict are passed to the Parser constructor.
    """
    from email.parser import Parser
    return Parser(*args, **kws).parsestr(s)

def message_from_bytes(s, *args, **kws):
    """Parse a bytes string into a Message object model.

    Optional _class and strict are passed to the Parser constructor.
    """
    from email.parser import BytesParser
    return BytesParser(*args, **kws).parsebytes(s)

def message_from_file(fp, *args, **kws):
    """Read a file and parse its contents into a Message object model.

    Optional _class and strict are passed to the Parser constructor.
    """
    from email.parser import Parser
    return Parser(*args, **kws).parse(fp)

def message_from_binary_file(fp, *args, **kws):
    """Read a binary file and parse its contents into a Message object model.

    Optional _class and strict are passed to the Parser constructor.
    """
    from email.parser import BytesParser
    return BytesParser(*args, **kws).parse(fp)
```
