## Supplementary software v0.2.1 for "Virtual control arms for paediatric myopia trials: external validation of axial-elongation models": _encoded_words.py

```
""" Routines for manipulating RFC2047 encoded words.

This is currently a package-private API, but will be considered for promotion
to a public API if there is demand.

"""

# An ecoded word looks like this:
#
#        =?charset[*lang]?cte?encoded_string?=
#
# for more information about charset see the charset module.  Here it is one
# of the preferred MIME charset names (hopefully; you never know when parsing).
# cte (Content Transfer Encoding) is either 'q' or 'b' (ignoring case).  In
# theory other letters could be used for other encodings, but in practice this
# (almost?) never happens.  There could be a public API for adding entries
# to the CTE tables, but YAGNI for now.  'q' is Quoted Printable, 'b' is
# Base64.  The meaning of encoded_string should be obvious.  'lang' is optional
# as indicated by the brackets (they are not part of the syntax) but is almost
# never encountered in practice.
#
# The general interface for a CTE decoder is that it takes the encoded_string
# as its argument, and returns a tuple (cte_decoded_string, defects).  The
# cte_decoded_string is the original binary that was encoded using the
# specified cte.  'defects' is a list of MessageDefect instances indicating any
# problems encountered during conversion.  'charset' and 'lang' are the
# corresponding strings extracted from the EW, case preserved.
#
# The general interface for a CTE encoder is that it takes a binary sequence
# as input and returns the cte_encoded_string, which is an ascii-only string.
#
# Each decoder must also supply a length function that takes the binary
# sequence as its argument and returns the length of the resulting encoded
# string.
#
# The main API functions for the module are decode, which calls the decoder
# referenced by the cte specifier, and encode, which adds the appropriate
# RFC 2047 "chrome" to the encoded string, and can optionally automatically
# select the shortest possible encoding.  See their docstrings below for
# details.

import re
import base64
import binascii
import functools
from string import ascii_letters, digits
from email import errors

__all__ = ['decode_q',
           'encode_q',
           'decode_b',
           'encode_b',
           'len_q',
           'len_b',
           'decode',
           'encode',
           ]

#
# Quoted Printable
#

# regex based decoder.
_q_byte_subber = functools.partial(re.compile(br'=([a-fA-F0-9]{2})').sub,
        lambda m: bytes.fromhex(m.group(1).decode()))

def decode_q(encoded):
    encoded = encoded.replace(b'_', b' ')
    return _q_byte_subber(encoded), []


# dict mapping bytes to their encoded form
class _QByteMap(dict):

    safe = b'-!*+/' + ascii_letters.encode('ascii') + digits.encode('ascii')

    def __missing__(self, key):
        if key in self.safe:
            self[key] = chr(key)
        else:
            self[key] = "={:02X}".format(key)
        return self[key]

_q_byte_map = _QByteMap()

# In headers spaces are mapped to '_'.
_q_byte_map[ord(' ')] = '_'

def encode_q(bstring):
    return ''.join(_q_byte_map[x] for x in bstring)

def len_q(bstring):
    return sum(len(_q_byte_map[x]) for x in bstring)


#
# Base64
#

def decode_b(encoded):
    # First try encoding with validate=True, fixing the padding if needed.
    # This will succeed only if encoded includes no invalid characters.
    pad_err = len(encoded) % 4
    missing_padding = b'==='[:4-pad_err] if pad_err else b''
    try:
        return (
            base64.b64decode(encoded + missing_padding, validate=True),
            [errors.InvalidBase64PaddingDefect()] if pad_err else [],
        )
    except binascii.Error:
        # Since we had correct padding, this is likely an invalid char error.
        #
        # The non-alphabet characters are ignored as far as padding
        # goes, but we don't know how many there are.  So try without adding
        # padding to see if it works.
        try:
            return (
                base64.b64decode(encoded, validate=False),
                [errors.InvalidBase64CharactersDefect()],
            )
        except binascii.Error:
            # Add as much padding as could possibly be necessary (extra padding
            # is ignored).
            try:
                return (
                    base64.b64decode(encoded + b'==', validate=False),
                    [errors.InvalidBase64CharactersDefect(),
                     errors.InvalidBase64PaddingDefect()],
                )
            except binascii.Error:
                # This only happens when the encoded string's length is 1 more
                # than a multiple of 4, which is invalid.
                #
                # bpo-27397: Just return the encoded string since there's no
                # way to decode.
                return encoded, [errors.InvalidBase64LengthDefect()]

def encode_b(bstring):
    return base64.b64encode(bstring).decode('ascii')

def len_b(bstring):
    groups_of_3, leftover = divmod(len(bstring), 3)
    # 4 bytes out for each 3 bytes (or nonzero fraction thereof) in.
    return groups_of_3 * 4 + (4 if leftover else 0)


_cte_decoders = {
    'q': decode_q,
    'b': decode_b,
    }

def decode(ew):
    """Decode encoded word and return (string, charset, lang, defects) tuple.

    An RFC 2047/2243 encoded word has the form:

        =?charset*lang?cte?encoded_string?=

    where '*lang' may be omitted but the other parts may not be.

    This function expects exactly such a string (that is, it does not check the
    syntax and may raise errors if the string is not well formed), and returns
    the encoded_string decoded first from its Content Transfer Encoding and
    then from the resulting bytes into unicode using the specified charset.  If
    the cte-decoded string does not successfully decode using the specified
    character set, a defect is added to the defects list and the unknown octets
    are replaced by the unicode 'unknown' character \\uFDFF.

    The specified charset and language are returned.  The default for language,
    which is rarely if ever encountered, is the empty string.

    """
    _, charset, cte, cte_string, _ = ew.split('?')
    charset, _, lang = charset.partition('*')
    cte = cte.lower()
    # Recover the original bytes and do CTE decoding.
    bstring = cte_string.encode('ascii', 'surrogateescape')
    bstring, defects = _cte_decoders[cte](bstring)
    # Turn the CTE decoded bytes into unicode.
    try:
        string = bstring.decode(charset)
    except UnicodeDecodeError:
        defects.append(errors.UndecodableBytesDefect("Encoded word "
            f"contains bytes not decodable using {charset!r} charset"))
        string = bstring.decode(charset, 'surrogateescape')
    except (LookupError, UnicodeEncodeError):
        string = bstring.decode('ascii', 'surrogateescape')
        if charset.lower() != 'unknown-8bit':
            defects.append(errors.CharsetError(f"Unknown charset {charset!r} "
                f"in encoded word; decoded as unknown bytes"))
    return string, charset, lang, defects


_cte_encoders = {
    'q': encode_q,
    'b': encode_b,
    }

_cte_encode_length = {
    'q': len_q,
    'b': len_b,
    }

def encode(string, charset='utf-8', encoding=None, lang=''):
    """Encode string using the CTE encoding that produces the shorter result.

    Produces an RFC 2047/2243 encoded word of the form:

        =?charset*lang?cte?encoded_string?=

    where '*lang' is omitted unless the 'lang' parameter is given a value.
    Optional argument charset (defaults to utf-8) specifies the charset to use
    to encode the string to binary before CTE encoding it.  Optional argument
    'encoding' is the cte specifier for the encoding that should be used ('q'
    or 'b'); if it is None (the default) the encoding which produces the
    shortest encoded sequence is used, except that 'q' is preferred if it is up
    to five characters longer.  Optional argument 'lang' (default '') gives the
    RFC 2243 language string to specify in the encoded word.

    """
    if charset == 'unknown-8bit':
        bstring = string.encode('ascii', 'surrogateescape')
    else:
        bstring = string.encode(charset)
    if encoding is None:
        qlen = _cte_encode_length['q'](bstring)
        blen = _cte_encode_length['b'](bstring)
        # Bias toward q.  5 is arbitrary.
        encoding = 'q' if qlen - blen < 5 else 'b'
    encoded = _cte_encoders[encoding](bstring)
    if lang:
        lang = '*' + lang
    return "=?{}{}?{}?{}?=".format(charset, lang, encoding, encoded)
```
