## Supplementary software v0.2.1 for "Virtual control arms for paediatric myopia trials: external validation of axial-elongation models": _header_value_parser.py

```
"""Header value parser implementing various email-related RFC parsing rules.

The parsing methods defined in this module implement various email related
parsing rules.  Principal among them is RFC 5322, which is the followon
to RFC 2822 and primarily a clarification of the former.  It also implements
RFC 2047 encoded word decoding.

RFC 5322 goes to considerable trouble to maintain backward compatibility with
RFC 822 in the parse phase, while cleaning up the structure on the generation
phase.  This parser supports correct RFC 5322 generation by tagging white space
as folding white space only when folding is allowed in the non-obsolete rule
sets.  Actually, the parser is even more generous when accepting input than RFC
5322 mandates, following the spirit of Postel's Law, which RFC 5322 encourages.
Where possible deviations from the standard are annotated on the 'defects'
attribute of tokens that deviate.

The general structure of the parser follows RFC 5322, and uses its terminology
where there is a direct correspondence.  Where the implementation requires a
somewhat different structure than that used by the formal grammar, new terms
that mimic the closest existing terms are used.  Thus, it really helps to have
a copy of RFC 5322 handy when studying this code.

Input to the parser is a string that has already been unfolded according to
RFC 5322 rules.  According to the RFC this unfolding is the very first step, and
this parser leaves the unfolding step to a higher level message parser, which
will have already detected the line breaks that need unfolding while
determining the beginning and end of each header.

The output of the parser is a TokenList object, which is a list subclass.  A
TokenList is a recursive data structure.  The terminal nodes of the structure
are Terminal objects, which are subclasses of str.  These do not correspond
directly to terminal objects in the formal grammar, but are instead more
practical higher level combinations of true terminals.

All TokenList and Terminal objects have a 'value' attribute, which produces the
semantically meaningful value of that part of the parse subtree.  The value of
all whitespace tokens (no matter how many sub-tokens they may contain) is a
single space, as per the RFC rules.  This includes 'CFWS', which is herein
included in the general class of whitespace tokens.  There is one exception to
the rule that whitespace tokens are collapsed into single spaces in values: in
the value of a 'bare-quoted-string' (a quoted-string with no leading or
trailing whitespace), any whitespace that appeared between the quotation marks
is preserved in the returned value.  Note that in all Terminal strings quoted
pairs are turned into their unquoted values.

All TokenList and Terminal objects also have a string value, which attempts to
be a "canonical" representation of the RFC-compliant form of the substring that
produced the parsed subtree, including minimal use of quoted pair quoting.
Whitespace runs are not collapsed.

Comment tokens also have a 'content' attribute providing the string found
between the parens (including any nested comments) with whitespace preserved.

All TokenList and Terminal objects have a 'defects' attribute which is a
possibly empty list all of the defects found while creating the token.  Defects
may appear on any token in the tree, and a composite list of all defects in the
subtree is available through the 'all_defects' attribute of any node.  (For
Terminal notes x.defects == x.all_defects.)

Each object in a parse tree is called a 'token', and each has a 'token_type'
attribute that gives the name from the RFC 5322 grammar that it represents.
Not all RFC 5322 nodes are produced, and there is one non-RFC 5322 node that
may be produced: 'ptext'.  A 'ptext' is a string of printable ascii characters.
It is returned in place of lists of (ctext/quoted-pair) and
(qtext/quoted-pair).

XXX: provide complete list of token types.
"""

import re
import sys
import urllib   # For urllib.parse.unquote
from string import hexdigits
from operator import itemgetter
from email import _encoded_words as _ew
from email import errors
from email import utils

#
# Useful constants and functions
#

WSP = set(' \t')
CFWS_LEADER = WSP | set('(')
SPECIALS = set(r'()<>@,:;.\"[]')
ATOM_ENDS = SPECIALS | WSP
DOT_ATOM_ENDS = ATOM_ENDS - set('.')
# '.', '"', and '(' do not end phrases in order to support obs-phrase
PHRASE_ENDS = SPECIALS - set('."(')
TSPECIALS = (SPECIALS | set('/?=')) - set('.')
TOKEN_ENDS = TSPECIALS | WSP
ASPECIALS = TSPECIALS | set("*'%")
ATTRIBUTE_ENDS = ASPECIALS | WSP
EXTENDED_ATTRIBUTE_ENDS = ATTRIBUTE_ENDS - set('%')
NLSET = {'\n', '\r'}
SPECIALSNL = SPECIALS | NLSET


def make_quoted_pairs(value):
    """Escape dquote and backslash for use within a quoted-string."""
    return str(value).replace('\\', '\\\\').replace('"', '\\"')


def quote_string(value):
    escaped = make_quoted_pairs(value)
    return f'"{escaped}"'


# Match a RFC 2047 word, looks like =?utf-8?q?someword?=
rfc2047_matcher = re.compile(r'''
   =\?            # literal =?
   [^?]*          # charset
   \?             # literal ?
   [qQbB]         # literal 'q' or 'b', case insensitive
   \?             # literal ?
  .*?             # encoded word
  \?=             # literal ?=
''', re.VERBOSE | re.MULTILINE)


#
# TokenList and its subclasses
#

class TokenList(list):

    token_type = None
    syntactic_break = True
    ew_combine_allowed = True

    def __init__(self, *args, **kw):
        super().__init__(*args, **kw)
        self.defects = []

    def __str__(self):
        return ''.join(str(x) for x in self)

    def __repr__(self):
        return '{}({})'.format(self.__class__.__name__,
                             super().__repr__())

    @property
    def value(self):
        return ''.join(x.value for x in self if x.value)

    @property
    def all_defects(self):
        return sum((x.all_defects for x in self), self.defects)

    def startswith_fws(self):
        return self[0].startswith_fws()

    @property
    def as_ew_allowed(self):
        """True if all top level tokens of this part may be RFC2047 encoded."""
        return all(part.as_ew_allowed for part in self)

    @property
    def comments(self):
        comments = []
        for token in self:
            comments.extend(token.comments)
        return comments

    def fold(self, *, policy):
        return _refold_parse_tree(self, policy=policy)

    def pprint(self, indent=''):
        print(self.ppstr(indent=indent))

    def ppstr(self, indent=''):
        return '\n'.join(self._pp(indent=indent))

    def _pp(self, indent=''):
        yield '{}{}/{}('.format(
            indent,
            self.__class__.__name__,
            self.token_type)
        for token in self:
            if not hasattr(token, '_pp'):
                yield (indent + '    !! invalid element in token '
                                        'list: {!r}'.format(token))
            else:
                yield from token._pp(indent+'    ')
        if self.defects:
            extra = ' Defects: {}'.format(self.defects)
        else:
            extra = ''
        yield '{}){}'.format(indent, extra)


class WhiteSpaceTokenList(TokenList):

    @property
    def value(self):
        return ' '

    @property
    def comments(self):
        return [x.content for x in self if x.token_type=='comment']


class UnstructuredTokenList(TokenList):
    token_type = 'unstructured'


class Phrase(TokenList):
    token_type = 'phrase'

class Word(TokenList):
    token_type = 'word'


class CFWSList(WhiteSpaceTokenList):
    token_type = 'cfws'


class Atom(TokenList):
    token_type = 'atom'


class Token(TokenList):
    token_type = 'token'
    encode_as_ew = False


class EncodedWord(TokenList):
    token_type = 'encoded-word'
    cte = None
    charset = None
    lang = None


class QuotedString(TokenList):

    token_type = 'quoted-string'

    @property
    def content(self):
        for x in self:
            if x.token_type == 'bare-quoted-string':
                return x.value

    @property
    def quoted_value(self):
        res = []
        for x in self:
            if x.token_type == 'bare-quoted-string':
                res.append(str(x))
            else:
                res.append(x.value)
        return ''.join(res)

    @property
    def stripped_value(self):
        for token in self:
            if token.token_type == 'bare-quoted-string':
                return token.value


class BareQuotedString(QuotedString):

    token_type = 'bare-quoted-string'

    def __str__(self):
        return quote_string(''.join(str(x) for x in self))

    @property
    def value(self):
        return ''.join(str(x) for x in self)


class Comment(WhiteSpaceTokenList):

    token_type = 'comment'

    def __str__(self):
        return ''.join(sum([
                            ["("],
                            [self.quote(x) for x in self],
                            [")"],
                            ], []))

    def quote(self, value):
        if value.token_type == 'comment':
            return str(value)
        return str(value).replace('\\', '\\\\').replace(
                                  '(', r'\(').replace(
                                  ')', r'\)')

    @property
    def content(self):
        return ''.join(str(x) for x in self)

    @property
    def comments(self):
        return [self.content]

class AddressList(TokenList):

    token_type = 'address-list'

    @property
    def addresses(self):
        return [x for x in self if x.token_type=='address']

    @property
    def mailboxes(self):
        return sum((x.mailboxes
                    for x in self if x.token_type=='address'), [])

    @property
    def all_mailboxes(self):
        return sum((x.all_mailboxes
                    for x in self if x.token_type=='address'), [])


class Address(TokenList):

    token_type = 'address'

    @property
    def display_name(self):
        if self[0].token_type == 'group':
            return self[0].display_name

    @property
    def mailboxes(self):
        if self[0].token_type == 'mailbox':
            return [self[0]]
        elif self[0].token_type == 'invalid-mailbox':
            return []
        return self[0].mailboxes

    @property
    def all_mailboxes(self):
        if self[0].token_type == 'mailbox':
            return [self[0]]
        elif self[0].token_type == 'invalid-mailbox':
            return [self[0]]
        return self[0].all_mailboxes

class MailboxList(TokenList):

    token_type = 'mailbox-list'

    @property
    def mailboxes(self):
        return [x for x in self if x.token_type=='mailbox']

    @property
    def all_mailboxes(self):
        return [x for x in self
            if x.token_type in ('mailbox', 'invalid-mailbox')]


class GroupList(TokenList):

    token_type = 'group-list'

    @property
    def mailboxes(self):
        if not self or self[0].token_type != 'mailbox-list':
            return []
        return self[0].mailboxes

    @property
    def all_mailboxes(self):
        if not self or self[0].token_type != 'mailbox-list':
            return []
        return self[0].all_mailboxes


class Group(TokenList):

    token_type = "group"

    @property
    def mailboxes(self):
        if self[2].token_type != 'group-list':
            return []
        return self[2].mailboxes

    @property
    def all_mailboxes(self):
        if self[2].token_type != 'group-list':
            return []
        return self[2].all_mailboxes

    @property
    def display_name(self):
        return self[0].display_name


class NameAddr(TokenList):

    token_type = 'name-addr'

    @property
    def display_name(self):
        if len(self) == 1:
            return None
        return self[0].display_name

    @property
    def local_part(self):
        return self[-1].local_part

    @property
    def domain(self):
        return self[-1].domain

    @property
    def route(self):
        return self[-1].route

    @property
    def addr_spec(self):
        return self[-1].addr_spec


class AngleAddr(TokenList):

    token_type = 'angle-addr'

    @property
    def local_part(self):
        for x in self:
            if x.token_type == 'addr-spec':
                return x.local_part

    @property
    def domain(self):
        for x in self:
            if x.token_type == 'addr-spec':
                return x.domain

    @property
    def route(self):
        for x in self:
            if x.token_type == 'obs-route':
                return x.domains

    @property
    def addr_spec(self):
        for x in self:
            if x.token_type == 'addr-spec':
                if x.local_part:
                    return x.addr_spec
                else:
                    return quote_string(x.local_part) + x.addr_spec
        else:
            return '<>'


class ObsRoute(TokenList):

    token_type = 'obs-route'

    @property
    def domains(self):
        return [x.domain for x in self if x.token_type == 'domain']


class Mailbox(TokenList):

    token_type = 'mailbox'

    @property
    def display_name(self):
        if self[0].token_type == 'name-addr':
            return self[0].display_name

    @property
    def local_part(self):
        return self[0].local_part

    @property
    def domain(self):
        return self[0].domain

    @property
    def route(self):
        if self[0].token_type == 'name-addr':
            return self[0].route

    @property
    def addr_spec(self):
        return self[0].addr_spec


class InvalidMailbox(TokenList):

    token_type = 'invalid-mailbox'

    @property
    def display_name(self):
        return None

    local_part = domain = route = addr_spec = display_name


class Domain(TokenList):

    token_type = 'domain'
    as_ew_allowed = False

    @property
    def domain(self):
        return ''.join(super().value.split())


class DotAtom(TokenList):
    token_type = 'dot-atom'


class DotAtomText(TokenList):
    token_type = 'dot-atom-text'
    as_ew_allowed = True


class NoFoldLiteral(TokenList):
    token_type = 'no-fold-literal'
    as_ew_allowed = False


class AddrSpec(TokenList):

    token_type = 'addr-spec'
    as_ew_allowed = False

    @property
    def local_part(self):
        return self[0].local_part

    @property
    def domain(self):
        if len(self) < 3:
            return None
        return self[-1].domain

    @property
    def value(self):
        if len(self) < 3:
            return self[0].value
        return self[0].value.rstrip()+self[1].value+self[2].value.lstrip()

    @property
    def addr_spec(self):
        nameset = set(self.local_part)
        if len(nameset) > len(nameset-DOT_ATOM_ENDS):
            lp = quote_string(self.local_part)
        else:
            lp = self.local_part
        if self.domain is not None:
            return lp + '@' + self.domain
        return lp


class ObsLocalPart(TokenList):

    token_type = 'obs-local-part'
    as_ew_allowed = False


class DisplayName(Phrase):

    token_type = 'display-name'
    ew_combine_allowed = False

    @property
    def display_name(self):
        res = TokenList(self)
        if len(res) == 0:
            return res.value
        if res[0].token_type == 'cfws':
            res.pop(0)
        else:
            if (isinstance(res[0], TokenList) and
                    res[0][0].token_type == 'cfws'):
                res[0] = TokenList(res[0][1:])
        if res[-1].token_type == 'cfws':
            res.pop()
        else:
            if (isinstance(res[-1], TokenList) and
                    res[-1][-1].token_type == 'cfws'):
                res[-1] = TokenList(res[-1][:-1])
        return res.value

    @property
    def value(self):
        quote = False
        if self.defects:
            quote = True
        else:
            for x in self:
                if x.token_type == 'quoted-string':
                    quote = True
        if len(self) != 0 and quote:
            pre = post = ''
            if (self[0].token_type == 'cfws' or
                isinstance(self[0], TokenList) and
                self[0][0].token_type == 'cfws'):
                pre = ' '
            if (self[-1].token_type == 'cfws' or
                isinstance(self[-1], TokenList) and
                self[-1][-1].token_type == 'cfws'):
                post = ' '
            return pre+quote_string(self.display_name)+post
        else:
            return super().value


class LocalPart(TokenList):

    token_type = 'local-part'
    as_ew_allowed = False

    @property
    def value(self):
        if self[0].token_type == "quoted-string":
            return self[0].quoted_value
        else:
            return self[0].value

    @property
    def local_part(self):
        # Strip whitespace from front, back, and around dots.
        res = [DOT]
        last = DOT
        last_is_tl = False
        for tok in self[0] + [DOT]:
            if tok.token_type == 'cfws':
                continue
            if (last_is_tl and tok.token_type == 'dot' and
                    last[-1].token_type == 'cfws'):
                res[-1] = TokenList(last[:-1])
            is_tl = isinstance(tok, TokenList)
            if (is_tl and last.token_type == 'dot' and
                    tok[0].token_type == 'cfws'):
                res.append(TokenList(tok[1:]))
            else:
                res.append(tok)
            last = res[-1]
            last_is_tl = is_tl
        res = TokenList(res[1:-1])
        return res.value


class DomainLiteral(TokenList):

    token_type = 'domain-literal'
    as_ew_allowed = False

    @property
    def domain(self):
        return ''.join(super().value.split())

    @property
    def ip(self):
        for x in self:
            if x.token_type == 'ptext':
                return x.value


class MIMEVersion(TokenList):

    token_type = 'mime-version'
    major = None
    minor = None


class Parameter(TokenList):

    token_type = 'parameter'
    sectioned = False
    extended = False
    charset = 'us-ascii'

    @property
    def section_number(self):
        # Because the first token, the attribute (name) eats CFWS, the second
        # token is always the section if there is one.
        return self[1].number if self.sectioned else 0

    @property
    def param_value(self):
        # This is part of the "handle quoted extended parameters" hack.
        for token in self:
            if token.token_type == 'value':
                return token.stripped_value
            if token.token_type == 'quoted-string':
                for token in token:
                    if token.token_type == 'bare-quoted-string':
                        for token in token:
                            if token.token_type == 'value':
                                return token.stripped_value
        return ''


class InvalidParameter(Parameter):

    token_type = 'invalid-parameter'


class Attribute(TokenList):

    token_type = 'attribute'

    @property
    def stripped_value(self):
        for token in self:
            if token.token_type.endswith('attrtext'):
                return token.value

class Section(TokenList):

    token_type = 'section'
    number = None


class Value(TokenList):

    token_type = 'value'

    @property
    def stripped_value(self):
        token = self[0]
        if token.token_type == 'cfws':
            token = self[1]
        if token.token_type.endswith(
                ('quoted-string', 'attribute', 'extended-attribute')):
            return token.stripped_value
        return self.value


class MimeParameters(TokenList):

    token_type = 'mime-parameters'
    syntactic_break = False

    @property
    def params(self):
        # The RFC specifically states that the ordering of parameters is not
        # guaranteed and may be reordered by the transport layer.  So we have
        # to assume the RFC 2231 pieces can come in any order.  However, we
        # output them in the order that we first see a given name, which gives
        # us a stable __str__.
        params = {}  # Using order preserving dict from Python 3.7+
        for token in self:
            if not token.token_type.endswith('parameter'):
                continue
            if token[0].token_type != 'attribute':
                continue
            name = token[0].value.strip()
            if name not in params:
                params[name] = []
            params[name].append((token.section_number, token))
        for name, parts in params.items():
            parts = sorted(parts, key=itemgetter(0))
            first_param = parts[0][1]
            charset = first_param.charset
            # Our arbitrary error recovery is to ignore duplicate parameters,
            # to use appearance order if there are duplicate rfc 2231 parts,
            # and to ignore gaps.  This mimics the error recovery of get_param.
            if not first_param.extended and len(parts) > 1:
                if parts[1][0] == 0:
                    parts[1][1].defects.append(errors.InvalidHeaderDefect(
                        'duplicate parameter name; duplicate(s) ignored'))
                    parts = parts[:1]
                # Else assume the *0* was missing...note that this is different
                # from get_param, but we registered a defect for this earlier.
            value_parts = []
            i = 0
            for section_number, param in parts:
                if section_number != i:
                    # We could get fancier here and look for a complete
                    # duplicate extended parameter and ignore the second one
                    # seen.  But we're not doing that.  The old code didn't.
                    if not param.extended:
                        param.defects.append(errors.InvalidHeaderDefect(
                            'duplicate parameter name; duplicate ignored'))
                        continue
                    else:
                        param.defects.append(errors.InvalidHeaderDefect(
                            "inconsistent RFC2231 parameter numbering"))
                i += 1
                value = param.param_value
                if param.extended:
                    try:
                        value = urllib.parse.unquote_to_bytes(value)
                    except UnicodeEncodeError:
                        # source had surrogate escaped bytes.  What we do now
                        # is a bit of an open question.  I'm not sure this is
                        # the best choice, but it is what the old algorithm did
                        value = urllib.parse.unquote(value, encoding='latin-1')
                    else:
                        try:
                            value = value.decode(charset, 'surrogateescape')
                        except (LookupError, UnicodeEncodeError):
                            # XXX: there should really be a custom defect for
                            # unknown character set to make it easy to find,
                            # because otherwise unknown charset is a silent
                            # failure.
                            value = value.decode('us-ascii', 'surrogateescape')
                        if utils._has_surrogates(value):
                            param.defects.append(errors.UndecodableBytesDefect())
                value_parts.append(value)
            value = ''.join(value_parts)
            yield name, value

    def __str__(self):
        params = []
        for name, value in self.params:
            if value:
                params.append('{}={}'.format(name, quote_string(value)))
            else:
                params.append(name)
        params = '; '.join(params)
        return ' ' + params if params else ''


class ParameterizedHeaderValue(TokenList):

    # Set this false so that the value doesn't wind up on a new line even
    # if it and the parameters would fit there but not on the first line.
    syntactic_break = False

    @property
    def params(self):
        for token in reversed(self):
            if token.token_type == 'mime-parameters':
                return token.params
        return {}


class ContentType(ParameterizedHeaderValue):
    token_type = 'content-type'
    as_ew_allowed = False
    maintype = 'text'
    subtype = 'plain'


class ContentDisposition(ParameterizedHeaderValue):
    token_type = 'content-disposition'
    as_ew_allowed = False
    content_disposition = None


class ContentTransferEncoding(TokenList):
    token_type = 'content-transfer-encoding'
    as_ew_allowed = False
    cte = '7bit'


class HeaderLabel(TokenList):
    token_type = 'header-label'
    as_ew_allowed = False


class MsgID(TokenList):
    token_type = 'msg-id'
    as_ew_allowed = False

    def fold(self, policy):
        # message-id tokens may not be folded.
        return str(self) + policy.linesep


class MessageID(MsgID):
    token_type = 'message-id'


class InvalidMessageID(MessageID):
    token_type = 'invalid-message-id'


class Header(TokenList):
    token_type = 'header'


#
# Terminal classes and instances
#

class Terminal(str):

    as_ew_allowed = True
    ew_combine_allowed = True
    syntactic_break = True

    def __new__(cls, value, token_type):
        self = super().__new__(cls, value)
        self.token_type = token_type
        self.defects = []
        return self

    def __repr__(self):
        return "{}({})".format(self.__class__.__name__, super().__repr__())

    def pprint(self):
        print(self.__class__.__name__ + '/' + self.token_type)

    @property
    def all_defects(self):
        return list(self.defects)

    def _pp(self, indent=''):
        return ["{}{}/{}({}){}".format(
            indent,
            self.__class__.__name__,
            self.token_type,
            super().__repr__(),
            '' if not self.defects else ' {}'.format(self.defects),
            )]

    def pop_trailing_ws(self):
        # This terminates the recursion.
        return None

    @property
    def comments(self):
        return []

    def __getnewargs__(self):
        return(str(self), self.token_type)


class WhiteSpaceTerminal(Terminal):

    @property
    def value(self):
        return ' '

    def startswith_fws(self):
        return True


class ValueTerminal(Terminal):

    @property
    def value(self):
        return self

    def startswith_fws(self):
        return False


class EWWhiteSpaceTerminal(WhiteSpaceTerminal):

    @property
    def value(self):
        return ''

    def __str__(self):
        return ''


class _InvalidEwError(errors.HeaderParseError):
    """Invalid encoded word found while parsing headers."""


# XXX these need to become classes and used as instances so
# that a program can't change them in a parse tree and screw
# up other parse trees.  Maybe should have  tests for that, too.
DOT = ValueTerminal('.', 'dot')
ListSeparator = ValueTerminal(',', 'list-separator')
ListSeparator.as_ew_allowed = False
ListSeparator.syntactic_break = False
RouteComponentMarker = ValueTerminal('@', 'route-component-marker')

#
# Parser
#

# Parse strings according to RFC822/2047/2822/5322 rules.
#
# This is a stateless parser.  Each get_XXX function accepts a string and
# returns either a Terminal or a TokenList representing the RFC object named
# by the method and a string containing the remaining unparsed characters
# from the input.  Thus a parser method consumes the next syntactic construct
# of a given type and returns a token representing the construct plus the
# unparsed remainder of the input string.
#
# For example, if the first element of a structured header is a 'phrase',
# then:
#
#     phrase, value = get_phrase(value)
#
# returns the complete phrase from the start of the string value, plus any
# characters left in the string after the phrase is removed.

_wsp_splitter = re.compile(r'([{}]+)'.format(''.join(WSP))).split
_non_atom_end_matcher = re.compile(r"[^{}]+".format(
    re.escape(''.join(ATOM_ENDS)))).match
_non_printable_finder = re.compile(r"[\x00-\x20\x7F]").findall
_non_token_end_matcher = re.compile(r"[^{}]+".format(
    re.escape(''.join(TOKEN_ENDS)))).match
_non_attribute_end_matcher = re.compile(r"[^{}]+".format(
    re.escape(''.join(ATTRIBUTE_ENDS)))).match
_non_extended_attribute_end_matcher = re.compile(r"[^{}]+".format(
    re.escape(''.join(EXTENDED_ATTRIBUTE_ENDS)))).match

def _validate_xtext(xtext):
    """If input token contains ASCII non-printables, register a defect."""

    non_printables = _non_printable_finder(xtext)
    if non_printables:
        xtext.defects.append(errors.NonPrintableDefect(non_printables))
    if utils._has_surrogates(xtext):
        xtext.defects.append(errors.UndecodableBytesDefect(
            "Non-ASCII characters found in header token"))

def _get_ptext_to_endchars(value, endchars):
    """Scan printables/quoted-pairs until endchars and return unquoted ptext.

    This function turns a run of qcontent, ccontent-without-comments, or
    dtext-with-quoted-printables into a single string by unquoting any
    quoted printables.  It returns the string, the remaining value, and
    a flag that is True iff there were any quoted printables decoded.

    """
    fragment, *remainder = _wsp_splitter(value, 1)
    vchars = []
    escape = False
    had_qp = False
    for pos in range(len(fragment)):
        if fragment[pos] == '\\':
            if escape:
                escape = False
                had_qp = True
            else:
                escape = True
                continue
        if escape:
            escape = False
        elif fragment[pos] in endchars:
            break
        vchars.append(fragment[pos])
    else:
        pos = pos + 1
    return ''.join(vchars), ''.join([fragment[pos:]] + remainder), had_qp

def get_fws(value):
    """FWS = 1*WSP

    This isn't the RFC definition.  We're using fws to represent tokens where
    folding can be done, but when we are parsing the *un*folding has already
    been done so we don't need to watch out for CRLF.

    """
    newvalue = value.lstrip()
    fws = WhiteSpaceTerminal(value[:len(value)-len(newvalue)], 'fws')
    return fws, newvalue

def get_encoded_word(value):
    """ encoded-word = "=?" charset "?" encoding "?" encoded-text "?="

    """
    ew = EncodedWord()
    if not value.startswith('=?'):
        raise errors.HeaderParseError(
            "expected encoded word but found {}".format(value))
    tok, *remainder = value[2:].split('?=', 1)
    if tok == value[2:]:
        raise errors.HeaderParseError(
            "expected encoded word but found {}".format(value))
    remstr = ''.join(remainder)
    if (len(remstr) > 1 and
        remstr[0] in hexdigits and
        remstr[1] in hexdigits and
        tok.count('?') < 2):
        # The ? after the CTE was followed by an encoded word escape (=XX).
        rest, *remainder = remstr.split('?=', 1)
        tok = tok + '?=' + rest
    if len(tok.split()) > 1:
        ew.defects.append(errors.InvalidHeaderDefect(
            "whitespace inside encoded word"))
    ew.cte = value
    value = ''.join(remainder)
    try:
        text, charset, lang, defects = _ew.decode('=?' + tok + '?=')
    except (ValueError, KeyError):
        raise _InvalidEwError(
            "encoded word format invalid: '{}'".format(ew.cte))
    ew.charset = charset
    ew.lang = lang
    ew.defects.extend(defects)
    while text:
        if text[0] in WSP:
            token, text = get_fws(text)
            ew.append(token)
            continue
        chars, *remainder = _wsp_splitter(text, 1)
        vtext = ValueTerminal(chars, 'vtext')
        _validate_xtext(vtext)
        ew.append(vtext)
        text = ''.join(remainder)
    # Encoded words should be followed by a WS
    if value and value[0] not in WSP:
        ew.defects.append(errors.InvalidHeaderDefect(
            "missing trailing whitespace after encoded-word"))
    return ew, value

def get_unstructured(value):
    """unstructured = (*([FWS] vchar) *WSP) / obs-unstruct
       obs-unstruct = *((*LF *CR *(obs-utext) *LF *CR)) / FWS)
       obs-utext = %d0 / obs-NO-WS-CTL / LF / CR

       obs-NO-WS-CTL is control characters except WSP/CR/LF.

    So, basically, we have printable runs, plus control characters or nulls in
    the obsolete syntax, separated by whitespace.  Since RFC 2047 uses the
    obsolete syntax in its specification, but requires whitespace on either
    side of the encoded words, I can see no reason to need to separate the
    non-printable-non-whitespace from the printable runs if they occur, so we
    parse this into xtext tokens separated by WSP tokens.

    Because an 'unstructured' value must by definition constitute the entire
    value, this 'get' routine does not return a remaining value, only the
    parsed TokenList.

    """
    # XXX: but what about bare CR and LF?  They might signal the start or
    # end of an encoded word.  YAGNI for now, since our current parsers
    # will never send us strings with bare CR or LF.

    unstructured = UnstructuredTokenList()
    while value:
        if value[0] in WSP:
            token, value = get_fws(value)
            unstructured.append(token)
            continue
        valid_ew = True
        if value.startswith('=?'):
            try:
                token, value = get_encoded_word(value)
            except _InvalidEwError:
                valid_ew = False
            except errors.HeaderParseError:
                # XXX: Need to figure out how to register defects when
                # appropriate here.
                pass
            else:
                have_ws = True
                if len(unstructured) > 0:
                    if unstructured[-1].token_type != 'fws':
                        unstructured.defects.append(errors.InvalidHeaderDefect(
                            "missing whitespace before encoded word"))
                        have_ws = False
                if have_ws and len(unstructured) > 1:
                    if unstructured[-2].token_type == 'encoded-word':
                        unstructured[-1] = EWWhiteSpaceTerminal(
                            unstructured[-1], 'fws')
                unstructured.append(token)
                continue
        tok, *remainder = _wsp_splitter(value, 1)
        # Split in the middle of an atom if there is a rfc2047 encoded word
        # which does not have WSP on both sides. The defect will be registered
        # the next time through the loop.
        # This needs to only be performed when the encoded word is valid;
        # otherwise, performing it on an invalid encoded word can cause
        # the parser to go in an infinite loop.
        if valid_ew and rfc2047_matcher.search(tok):
            tok, *remainder = value.partition('=?')
        vtext = ValueTerminal(tok, 'vtext')
        _validate_xtext(vtext)
        unstructured.append(vtext)
        value = ''.join(remainder)
    return unstructured

def get_qp_ctext(value):
    r"""ctext = <printable ascii except \ ( )>

    This is not the RFC ctext, since we are handling nested comments in comment
    and unquoting quoted-pairs here.  We allow anything except the '()'
    characters, but if we find any ASCII other than the RFC defined printable
    ASCII, a NonPrintableDefect is added to the token's defects list.  Since
    quoted pairs are converted to their unquoted values, what is returned is
    a 'ptext' token.  In this case it is a WhiteSpaceTerminal, so it's value
    is ' '.

    """
    ptext, value, _ = _get_ptext_to_endchars(value, '()')
    ptext = WhiteSpaceTerminal(ptext, 'ptext')
    _validate_xtext(ptext)
    return ptext, value

def get_qcontent(value):
    """qcontent = qtext / quoted-pair

    We allow anything except the DQUOTE character, but if we find any ASCII
    other than the RFC defined printable ASCII, a NonPrintableDefect is
    added to the token's defects list.  Any quoted pairs are converted to their
    unquoted values, so what is returned is a 'ptext' token.  In this case it
    is a ValueTerminal.

    """
    ptext, value, _ = _get_ptext_to_endchars(value, '"')
    ptext = ValueTerminal(ptext, 'ptext')
    _validate_xtext(ptext)
    return ptext, value

def get_atext(value):
    """atext = <matches _atext_matcher>

    We allow any non-ATOM_ENDS in atext, but add an InvalidATextDefect to
    the token's defects list if we find non-atext characters.
    """
    m = _non_atom_end_matcher(value)
    if not m:
        raise errors.HeaderParseError(
            "expected atext but found '{}'".format(value))
    atext = m.group()
    value = value[len(atext):]
    atext = ValueTerminal(atext, 'atext')
    _validate_xtext(atext)
    return atext, value

def get_bare_quoted_string(value):
    """bare-quoted-string = DQUOTE *([FWS] qcontent) [FWS] DQUOTE

    A quoted-string without the leading or trailing white space.  Its
    value is the text between the quote marks, with whitespace
    preserved and quoted pairs decoded.
    """
    if not value or value[0] != '"':
        raise errors.HeaderParseError(
            "expected '\"' but found '{}'".format(value))
    bare_quoted_string = BareQuotedString()
    value = value[1:]
    if value and value[0] == '"':
        token, value = get_qcontent(value)
        bare_quoted_string.append(token)
    while value and value[0] != '"':
        if value[0] in WSP:
            token, value = get_fws(value)
        elif value[:2] == '=?':
            valid_ew = False
            try:
                token, value = get_encoded_word(value)
                bare_quoted_string.defects.append(errors.InvalidHeaderDefect(
                    "encoded word inside quoted string"))
                valid_ew = True
            except errors.HeaderParseError:
                token, value = get_qcontent(value)
            # Collapse the whitespace between two encoded words that occur in a
            # bare-quoted-string.
            if valid_ew and len(bare_quoted_string) > 1:
                if (bare_quoted_string[-1].token_type == 'fws' and
                        bare_quoted_string[-2].token_type == 'encoded-word'):
                    bare_quoted_string[-1] = EWWhiteSpaceTerminal(
                        bare_quoted_string[-1], 'fws')
        else:
            token, value = get_qcontent(value)
        bare_quoted_string.append(token)
    if not value:
        bare_quoted_string.defects.append(errors.InvalidHeaderDefect(
            "end of header inside quoted string"))
        return bare_quoted_string, value
    return bare_quoted_string, value[1:]

def get_comment(value):
    """comment = "(" *([FWS] ccontent) [FWS] ")"
       ccontent = ctext / quoted-pair / comment

    We handle nested comments here, and quoted-pair in our qp-ctext routine.
    """
    if value and value[0] != '(':
        raise errors.HeaderParseError(
            "expected '(' but found '{}'".format(value))
    comment = Comment()
    value = value[1:]
    while value and value[0] != ")":
        if value[0] in WSP:
            token, value = get_fws(value)
        elif value[0] == '(':
            token, value = get_comment(value)
        else:
            token, value = get_qp_ctext(value)
        comment.append(token)
    if not value:
        comment.defects.append(errors.InvalidHeaderDefect(
            "end of header inside comment"))
        return comment, value
    return comment, value[1:]

def get_cfws(value):
    """CFWS = (1*([FWS] comment) [FWS]) / FWS

    """
    cfws = CFWSList()
    while value and value[0] in CFWS_LEADER:
        if value[0] in WSP:
            token, value = get_fws(value)
        else:
            token, value = get_comment(value)
        cfws.append(token)
    return cfws, value

def get_quoted_string(value):
    """quoted-string = [CFWS] <bare-quoted-string> [CFWS]

    'bare-quoted-string' is an intermediate class defined by this
    parser and not by the RFC grammar.  It is the quoted string
    without any attached CFWS.
    """
    quoted_string = QuotedString()
    if value and value[0] in CFWS_LEADER:
        token, value = get_cfws(value)
        quoted_string.append(token)
    token, value = get_bare_quoted_string(value)
    quoted_string.append(token)
    if value and value[0] in CFWS_LEADER:
        token, value = get_cfws(value)
        quoted_string.append(token)
    return quoted_string, value

def get_atom(value):
    """atom = [CFWS] 1*atext [CFWS]

    An atom could be an rfc2047 encoded word.
    """
    atom = Atom()
    if value and value[0] in CFWS_LEADER:
        token, value = get_cfws(value)
        atom.append(token)
    if value and value[0] in ATOM_ENDS:
        raise errors.HeaderParseError(
            "expected atom but found '{}'".format(value))
    if value.startswith('=?'):
        try:
            token, value = get_encoded_word(value)
        except errors.HeaderParseError:
            # XXX: need to figure out how to register defects when
            # appropriate here.
            token, value = get_atext(value)
    else:
        token, value = get_atext(value)
    atom.append(token)
    if value and value[0] in CFWS_LEADER:
        token, value = get_cfws(value)
        atom.append(token)
    return atom, value

def get_dot_atom_text(value):
    """ dot-text = 1*atext *("." 1*atext)

    """
    dot_atom_text = DotAtomText()
    if not value or value[0] in ATOM_ENDS:
        raise errors.HeaderParseError("expected atom at a start of "
            "dot-atom-text but found '{}'".format(value))
    while value and value[0] not in ATOM_ENDS:
        token, value = get_atext(value)
        dot_atom_text.append(token)
        if value and value[0] == '.':
            dot_atom_text.append(DOT)
            value = value[1:]
    if dot_atom_text[-1] is DOT:
        raise errors.HeaderParseError("expected atom at end of dot-atom-text "
            "but found '{}'".format('.'+value))
    return dot_atom_text, value

def get_dot_atom(value):
    """ dot-atom = [CFWS] dot-atom-text [CFWS]

    Any place we can have a dot atom, we could instead have an rfc2047 encoded
    word.
    """
    dot_atom = DotAtom()
    if value[0] in CFWS_LEADER:
        token, value = get_cfws(value)
        dot_atom.append(token)
    if value.startswith('=?'):
        try:
            token, value = get_encoded_word(value)
        except errors.HeaderParseError:
            # XXX: need to figure out how to register defects when
            # appropriate here.
            token, value = get_dot_atom_text(value)
    else:
        token, value = get_dot_atom_text(value)
    dot_atom.append(token)
    if value and value[0] in CFWS_LEADER:
        token, value = get_cfws(value)
        dot_atom.append(token)
    return dot_atom, value

def get_word(value):
    """word = atom / quoted-string

    Either atom or quoted-string may start with CFWS.  We have to peel off this
    CFWS first to determine which type of word to parse.  Afterward we splice
    the leading CFWS, if any, into the parsed sub-token.

    If neither an atom or a quoted-string is found before the next special, a
    HeaderParseError is raised.

    The token returned is either an Atom or a QuotedString, as appropriate.
    This means the 'word' level of the formal grammar is not represented in the
    parse tree; this is because having that extra layer when manipulating the
    parse tree is more confusing than it is helpful.

    """
    if value[0] in CFWS_LEADER:
        leader, value = get_cfws(value)
    else:
        leader = None
    if not value:
        raise errors.HeaderParseError(
            "Expected 'atom' or 'quoted-string' but found nothing.")
    if value[0]=='"':
        token, value = get_quoted_string(value)
    elif value[0] in SPECIALS:
        raise errors.HeaderParseError("Expected 'atom' or 'quoted-string' "
                                      "but found '{}'".format(value))
    else:
        token, value = get_atom(value)
    if leader is not None:
        token[:0] = [leader]
    return token, value

def get_phrase(value):
    """ phrase = 1*word / obs-phrase
        obs-phrase = word *(word / "." / CFWS)

    This means a phrase can be a sequence of words, periods, and CFWS in any
    order as long as it starts with at least one word.  If anything other than
    words is detected, an ObsoleteHeaderDefect is added to the token's defect
    list.  We also accept a phrase that starts with CFWS followed by a dot;
    this is registered as an InvalidHeaderDefect, since it is not supported by
    even the obsolete grammar.

    """
    phrase = Phrase()
    try:
        token, value = get_word(value)
        phrase.append(token)
    except errors.HeaderParseError:
        phrase.defects.append(errors.InvalidHeaderDefect(
            "phrase does not start with word"))
    while value and value[0] not in PHRASE_ENDS:
        if value[0]=='.':
            phrase.append(DOT)
            phrase.defects.append(errors.ObsoleteHeaderDefect(
                "period in 'phrase'"))
            value = value[1:]
        else:
            try:
                token, value = get_word(value)
            except errors.HeaderParseError:
                if value[0] in CFWS_LEADER:
                    token, value = get_cfws(value)
                    phrase.defects.append(errors.ObsoleteHeaderDefect(
                        "comment found without atom"))
                else:
                    raise
            phrase.append(token)
    return phrase, value

def get_local_part(value):
    """ local-part = dot-atom / quoted-string / obs-local-part

    """
    local_part = LocalPart()
    leader = None
    if value and value[0] in CFWS_LEADER:
        leader, value = get_cfws(value)
    if not value:
        raise errors.HeaderParseError(
            "expected local-part but found '{}'".format(value))
    try:
        token, value = get_dot_atom(value)
    except errors.HeaderParseError:
        try:
            token, value = get_word(value)
        except errors.HeaderParseError:
            if value[0] != '\\' and value[0] in PHRASE_ENDS:
                raise
            token = TokenList()
    if leader is not None:
        token[:0] = [leader]
    local_part.append(token)
    if value and (value[0]=='\\' or value[0] not in PHRASE_ENDS):
        obs_local_part, value = get_obs_local_part(str(local_part) + value)
        if obs_local_part.token_type == 'invalid-obs-local-part':
            local_part.defects.append(errors.InvalidHeaderDefect(
                "local-part is not dot-atom, quoted-string, or obs-local-part"))
        else:
            local_part.defects.append(errors.ObsoleteHeaderDefect(
                "local-part is not a dot-atom (contains CFWS)"))
        local_part[0] = obs_local_part
    try:
        local_part.value.encode('ascii')
    except UnicodeEncodeError:
        local_part.defects.append(errors.NonASCIILocalPartDefect(
                "local-part contains non-ASCII characters)"))
    return local_part, value

def get_obs_local_part(value):
    """ obs-local-part = word *("." word)
    """
    obs_local_part = ObsLocalPart()
    last_non_ws_was_dot = False
    while value and (value[0]=='\\' or value[0] not in PHRASE_ENDS):
        if value[0] == '.':
            if last_non_ws_was_dot:
                obs_local_part.defects.append(errors.InvalidHeaderDefect(
                    "invalid repeated '.'"))
            obs_local_part.append(DOT)
            last_non_ws_was_dot = True
            value = value[1:]
            continue
        elif value[0]=='\\':
            obs_local_part.append(ValueTerminal(value[0],
                                                'misplaced-special'))
            value = value[1:]
            obs_local_part.defects.append(errors.InvalidHeaderDefect(
                "'\\' character outside of quoted-string/ccontent"))
            last_non_ws_was_dot = False
            continue
        if obs_local_part and obs_local_part[-1].token_type != 'dot':
            obs_local_part.defects.append(errors.InvalidHeaderDefect(
                "missing '.' between words"))
        try:
            token, value = get_word(value)
            last_non_ws_was_dot = False
        except errors.HeaderParseError:
            if value[0] not in CFWS_LEADER:
                raise
            token, value = get_cfws(value)
        obs_local_part.append(token)
    if not obs_local_part:
        raise errors.HeaderParseError(
            "expected obs-local-part but found '{}'".format(value))
    if (obs_local_part[0].token_type == 'dot' or
            obs_local_part[0].token_type=='cfws' and
            len(obs_local_part) > 1 and
            obs_local_part[1].token_type=='dot'):
        obs_local_part.defects.append(errors.InvalidHeaderDefect(
            "Invalid leading '.' in local part"))
    if (obs_local_part[-1].token_type == 'dot' or
            obs_local_part[-1].token_type=='cfws' and
            len(obs_local_part) > 1 and
            obs_local_part[-2].token_type=='dot'):
        obs_local_part.defects.append(errors.InvalidHeaderDefect(
            "Invalid trailing '.' in local part"))
    if obs_local_part.defects:
        obs_local_part.token_type = 'invalid-obs-local-part'
    return obs_local_part, value

def get_dtext(value):
    r""" dtext = <printable ascii except \ [ ]> / obs-dtext
        obs-dtext = obs-NO-WS-CTL / quoted-pair

    We allow anything except the excluded characters, but if we find any
    ASCII other than the RFC defined printable ASCII, a NonPrintableDefect is
    added to the token's defects list.  Quoted pairs are converted to their
    unquoted values, so what is returned is a ptext token, in this case a
    ValueTerminal.  If there were quoted-printables, an ObsoleteHeaderDefect is
    added to the returned token's defect list.

    """
    ptext, value, had_qp = _get_ptext_to_endchars(value, '[]')
    ptext = ValueTerminal(ptext, 'ptext')
    if had_qp:
        ptext.defects.append(errors.ObsoleteHeaderDefect(
            "quoted printable found in domain-literal"))
    _validate_xtext(ptext)
    return ptext, value

def _check_for_early_dl_end(value, domain_literal):
    if value:
        return False
    domain_literal.append(errors.InvalidHeaderDefect(
        "end of input inside domain-literal"))
    domain_literal.append(ValueTerminal(']', 'domain-literal-end'))
    return True

def get_domain_literal(value):
    """ domain-literal = [CFWS] "[" *([FWS] dtext) [FWS] "]" [CFWS]

    """
    domain_literal = DomainLiteral()
    if value[0] in CFWS_LEADER:
        token, value = get_cfws(value)
        domain_literal.append(token)
    if not value:
        raise errors.HeaderParseError("expected domain-literal")
    if value[0] != '[':
        raise errors.HeaderParseError("expected '[' at start of domain-literal "
                "but found '{}'".format(value))
    value = value[1:]
    if _check_for_early_dl_end(value, domain_literal):
        return domain_literal, value
    domain_literal.append(ValueTerminal('[', 'domain-literal-start'))
    if value[0] in WSP:
        token, value = get_fws(value)
        domain_literal.append(token)
    token, value = get_dtext(value)
    domain_literal.append(token)
    if _check_for_early_dl_end(value, domain_literal):
        return domain_literal, value
    if value[0] in WSP:
        token, value = get_fws(value)
        domain_literal.append(token)
    if _check_for_early_dl_end(value, domain_literal):
        return domain_literal, value
    if value[0] != ']':
        raise errors.HeaderParseError("expected ']' at end of domain-literal "
                "but found '{}'".format(value))
    domain_literal.append(ValueTerminal(']', 'domain-literal-end'))
    value = value[1:]
    if value and value[0] in CFWS_LEADER:
        token, value = get_cfws(value)
        domain_literal.append(token)
    return domain_literal, value

def get_domain(value):
    """ domain = dot-atom / domain-literal / obs-domain
        obs-domain = atom *("." atom))

    """
    domain = Domain()
    leader = None
    if value and value[0] in CFWS_LEADER:
        leader, value = get_cfws(value)
    if not value:
        raise errors.HeaderParseError(
            "expected domain but found '{}'".format(value))
    if value[0] == '[':
        token, value = get_domain_literal(value)
        if leader is not None:
            token[:0] = [leader]
        domain.append(token)
        return domain, value
    try:
        token, value = get_dot_atom(value)
    except errors.HeaderParseError:
        token, value = get_atom(value)
    if value and value[0] == '@':
        raise errors.HeaderParseError('Invalid Domain')
    if leader is not None:
        token[:0] = [leader]
    domain.append(token)
    if value and value[0] == '.':
        domain.defects.append(errors.ObsoleteHeaderDefect(
            "domain is not a dot-atom (contains CFWS)"))
        if domain[0].token_type == 'dot-atom':
            domain[:] = domain[0]
        while value and value[0] == '.':
            domain.append(DOT)
            token, value = get_atom(value[1:])
            domain.append(token)
    return domain, value

def get_addr_spec(value):
    """ addr-spec = local-part "@" domain

    """
    addr_spec = AddrSpec()
    token, value = get_local_part(value)
    addr_spec.append(token)
    if not value or value[0] != '@':
        addr_spec.defects.append(errors.InvalidHeaderDefect(
            "addr-spec local part with no domain"))
        return addr_spec, value
    addr_spec.append(ValueTerminal('@', 'address-at-symbol'))
    token, value = get_domain(value[1:])
    addr_spec.append(token)
    return addr_spec, value

def get_obs_route(value):
    """ obs-route = obs-domain-list ":"
        obs-domain-list = *(CFWS / ",") "@" domain *("," [CFWS] ["@" domain])

        Returns an obs-route token with the appropriate sub-tokens (that is,
        there is no obs-domain-list in the parse tree).
    """
    obs_route = ObsRoute()
    while value and (value[0]==',' or value[0] in CFWS_LEADER):
        if value[0] in CFWS_LEADER:
            token, value = get_cfws(value)
            obs_route.append(token)
        elif value[0] == ',':
            obs_route.append(ListSeparator)
            value = value[1:]
    if not value or value[0] != '@':
        raise errors.HeaderParseError(
            "expected obs-route domain but found '{}'".format(value))
    obs_route.append(RouteComponentMarker)
    token, value = get_domain(value[1:])
    obs_route.append(token)
    while value and value[0]==',':
        obs_route.append(ListSeparator)
        value = value[1:]
        if not value:
            break
        if value[0] in CFWS_LEADER:
            token, value = get_cfws(value)
            obs_route.append(token)
        if not value:
            break
        if value[0] == '@':
            obs_route.append(RouteComponentMarker)
            token, value = get_domain(value[1:])
            obs_route.append(token)
    if not value:
        raise errors.HeaderParseError("end of header while parsing obs-route")
    if value[0] != ':':
        raise errors.HeaderParseError( "expected ':' marking end of "
            "obs-route but found '{}'".format(value))
    obs_route.append(ValueTerminal(':', 'end-of-obs-route-marker'))
    return obs_route, value[1:]

def get_angle_addr(value):
    """ angle-addr = [CFWS] "<" addr-spec ">" [CFWS] / obs-angle-addr
        obs-angle-addr = [CFWS] "<" obs-route addr-spec ">" [CFWS]

    """
    angle_addr = AngleAddr()
    if value and value[0] in CFWS_LEADER:
        token, value = get_cfws(value)
        angle_addr.append(token)
    if not value or value[0] != '<':
        raise errors.HeaderParseError(
            "expected angle-addr but found '{}'".format(value))
    angle_addr.append(ValueTerminal('<', 'angle-addr-start'))
    value = value[1:]
    # Although it is not legal per RFC5322, SMTP uses '<>' in certain
    # circumstances.
    if value and value[0] == '>':
        angle_addr.append(ValueTerminal('>', 'angle-addr-end'))
        angle_addr.defects.append(errors.InvalidHeaderDefect(
            "null addr-spec in angle-addr"))
        value = value[1:]
        return angle_addr, value
    try:
        token, value = get_addr_spec(value)
    except errors.HeaderParseError:
        try:
            token, value = get_obs_route(value)
            angle_addr.defects.append(errors.ObsoleteHeaderDefect(
                "obsolete route specification in angle-addr"))
        except errors.HeaderParseError:
            raise errors.HeaderParseError(
                "expected addr-spec or obs-route but found '{}'".format(value))
        angle_addr.append(token)
        token, value = get_addr_spec(value)
    angle_addr.append(token)
    if value and value[0] == '>':
        value = value[1:]
    else:
        angle_addr.defects.append(errors.InvalidHeaderDefect(
            "missing trailing '>' on angle-addr"))
    angle_addr.append(ValueTerminal('>', 'angle-addr-end'))
    if value and value[0] in CFWS_LEADER:
        token, value = get_cfws(value)
        angle_addr.append(token)
    return angle_addr, value

def get_display_name(value):
    """ display-name = phrase

    Because this is simply a name-rule, we don't return a display-name
    token containing a phrase, but rather a display-name token with
    the content of the phrase.

    """
    display_name = DisplayName()
    token, value = get_phrase(value)
    display_name.extend(token[:])
    display_name.defects = token.defects[:]
    return display_name, value


def get_name_addr(value):
    """ name-addr = [display-name] angle-addr

    """
    name_addr = NameAddr()
    # Both the optional display name and the angle-addr can start with cfws.
    leader = None
    if not value:
        raise errors.HeaderParseError(
            "expected name-addr but found '{}'".format(value))
    if value[0] in CFWS_LEADER:
        leader, value = get_cfws(value)
        if not value:
            raise errors.HeaderParseError(
                "expected name-addr but found '{}'".format(leader))
    if value[0] != '<':
        if value[0] in PHRASE_ENDS:
            raise errors.HeaderParseError(
                "expected name-addr but found '{}'".format(value))
        token, value = get_display_name(value)
        if not value:
            raise errors.HeaderParseError(
                "expected name-addr but found '{}'".format(token))
        if leader is not None:
            if isinstance(token[0], TokenList):
                token[0][:0] = [leader]
            else:
                token[:0] = [leader]
            leader = None
        name_addr.append(token)
    token, value = get_angle_addr(value)
    if leader is not None:
        token[:0] = [leader]
    name_addr.append(token)
    return name_addr, value

def get_mailbox(value):
    """ mailbox = name-addr / addr-spec

    """
    # The only way to figure out if we are dealing with a name-addr or an
    # addr-spec is to try parsing each one.
    mailbox = Mailbox()
    try:
        token, value = get_name_addr(value)
    except errors.HeaderParseError:
        try:
            token, value = get_addr_spec(value)
        except errors.HeaderParseError:
            raise errors.HeaderParseError(
                "expected mailbox but found '{}'".format(value))
    if any(isinstance(x, errors.InvalidHeaderDefect)
                       for x in token.all_defects):
        mailbox.token_type = 'invalid-mailbox'
    mailbox.append(token)
    return mailbox, value

def get_invalid_mailbox(value, endchars):
    """ Read everything up to one of the chars in endchars.

    This is outside the formal grammar.  The InvalidMailbox TokenList that is
    returned acts like a Mailbox, but the data attributes are None.

    """
    invalid_mailbox = InvalidMailbox()
    while value and value[0] not in endchars:
        if value[0] in PHRASE_ENDS:
            invalid_mailbox.append(ValueTerminal(value[0],
                                                 'misplaced-special'))
            value = value[1:]
        else:
            token, value = get_phrase(value)
            invalid_mailbox.append(token)
    return invalid_mailbox, value

def get_mailbox_list(value):
    """ mailbox-list = (mailbox *("," mailbox)) / obs-mbox-list
        obs-mbox-list = *([CFWS] ",") mailbox *("," [mailbox / CFWS])

    For this routine we go outside the formal grammar in order to improve error
    handling.  We recognize the end of the mailbox list only at the end of the
    value or at a ';' (the group terminator).  This is so that we can turn
    invalid mailboxes into InvalidMailbox tokens and continue parsing any
    remaining valid mailboxes.  We also allow all mailbox entries to be null,
    and this condition is handled appropriately at a higher level.

    """
    mailbox_list = MailboxList()
    while value and value[0] != ';':
        try:
            token, value = get_mailbox(value)
            mailbox_list.append(token)
        except errors.HeaderParseError:
            leader = None
            if value[0] in CFWS_LEADER:
                leader, value = get_cfws(value)
                if not value or value[0] in ',;':
                    mailbox_list.append(leader)
                    mailbox_list.defects.append(errors.ObsoleteHeaderDefect(
                        "empty element in mailbox-list"))
                else:
                    token, value = get_invalid_mailbox(value, ',;')
                    if leader is not None:
                        token[:0] = [leader]
                    mailbox_list.append(token)
                    mailbox_list.defects.append(errors.InvalidHeaderDefect(
                        "invalid mailbox in mailbox-list"))
            elif value[0] == ',':
                mailbox_list.defects.append(errors.ObsoleteHeaderDefect(
                    "empty element in mailbox-list"))
            else:
                token, value = get_invalid_mailbox(value, ',;')
                if leader is not None:
                    token[:0] = [leader]
                mailbox_list.append(token)
                mailbox_list.defects.append(errors.InvalidHeaderDefect(
                    "invalid mailbox in mailbox-list"))
        if value and value[0] not in ',;':
            # Crap after mailbox; treat it as an invalid mailbox.
            # The mailbox info will still be available.
            mailbox = mailbox_list[-1]
            mailbox.token_type = 'invalid-mailbox'
            token, value = get_invalid_mailbox(value, ',;')
            mailbox.extend(token)
            mailbox_list.defects.append(errors.InvalidHeaderDefect(
                "invalid mailbox in mailbox-list"))
        if value and value[0] == ',':
            mailbox_list.append(ListSeparator)
            value = value[1:]
    return mailbox_list, value


def get_group_list(value):
    """ group-list = mailbox-list / CFWS / obs-group-list
        obs-group-list = 1*([CFWS] ",") [CFWS]

    """
    group_list = GroupList()
    if not value:
        group_list.defects.append(errors.InvalidHeaderDefect(
            "end of header before group-list"))
        return group_list, value
    leader = None
    if value and value[0] in CFWS_LEADER:
        leader, value = get_cfws(value)
        if not value:
            # This should never happen in email parsing, since CFWS-only is a
            # legal alternative to group-list in a group, which is the only
            # place group-list appears.
            group_list.defects.append(errors.InvalidHeaderDefect(
                "end of header in group-list"))
            group_list.append(leader)
            return group_list, value
        if value[0] == ';':
            group_list.append(leader)
            return group_list, value
    token, value = get_mailbox_list(value)
    if len(token.all_mailboxes)==0:
        if leader is not None:
            group_list.append(leader)
        group_list.extend(token)
        group_list.defects.append(errors.ObsoleteHeaderDefect(
            "group-list with empty entries"))
        return group_list, value
    if leader is not None:
        token[:0] = [leader]
    group_list.append(token)
    return group_list, value

def get_group(value):
    """ group = display-name ":" [group-list] ";" [CFWS]

    """
    group = Group()
    token, value = get_display_name(value)
    if not value or value[0] != ':':
        raise errors.HeaderParseError("expected ':' at end of group "
            "display name but found '{}'".format(value))
    group.append(token)
    group.append(ValueTerminal(':', 'group-display-name-terminator'))
    value = value[1:]
    if value and value[0] == ';':
        group.append(ValueTerminal(';', 'group-terminator'))
        return group, value[1:]
    token, value = get_group_list(value)
    group.append(token)
    if not value:
        group.defects.append(errors.InvalidHeaderDefect(
            "end of header in group"))
    elif value[0] != ';':
        raise errors.HeaderParseError(
            "expected ';' at end of group but found {}".format(value))
    group.append(ValueTerminal(';', 'group-terminator'))
    value = value[1:]
    if value and value[0] in CFWS_LEADER:
        token, value = get_cfws(value)
        group.append(token)
    return group, value

def get_address(value):
    """ address = mailbox / group

    Note that counter-intuitively, an address can be either a single address or
    a list of addresses (a group).  This is why the returned Address object has
    a 'mailboxes' attribute which treats a single address as a list of length
    one.  When you need to differentiate between to two cases, extract the single
    element, which is either a mailbox or a group token.

    """
    # The formal grammar isn't very helpful when parsing an address.  mailbox
    # and group, especially when allowing for obsolete forms, start off very
    # similarly.  It is only when you reach one of @, <, or : that you know
    # what you've got.  So, we try each one in turn, starting with the more
    # likely of the two.  We could perhaps make this more efficient by looking
    # for a phrase and then branching based on the next character, but that
    # would be a premature optimization.
    address = Address()
    try:
        token, value = get_group(value)
    except errors.HeaderParseError:
        try:
            token, value = get_mailbox(value)
        except errors.HeaderParseError:
            raise errors.HeaderParseError(
                "expected address but found '{}'".format(value))
    address.append(token)
    return address, value

def get_address_list(value):
    """ address_list = (address *("," address)) / obs-addr-list
        obs-addr-list = *([CFWS] ",") address *("," [address / CFWS])

    We depart from the formal grammar here by continuing to parse until the end
    of the input, assuming the input to be entirely composed of an
    address-list.  This is always true in email parsing, and allows us
    to skip invalid addresses to parse additional valid ones.

    """
    address_list = AddressList()
    while value:
        try:
            token, value = get_address(value)
            address_list.append(token)
        except errors.HeaderParseError:
            leader = None
            if value[0] in CFWS_LEADER:
                leader, value = get_cfws(value)
                if not value or value[0] == ',':
                    address_list.append(leader)
                    address_list.defects.append(errors.ObsoleteHeaderDefect(
                        "address-list entry with no content"))
                else:
                    token, value = get_invalid_mailbox(value, ',')
                    if leader is not None:
                        token[:0] = [leader]
                    address_list.append(Address([token]))
                    address_list.defects.append(errors.InvalidHeaderDefect(
                        "invalid address in address-list"))
            elif value[0] == ',':
                address_list.defects.append(errors.ObsoleteHeaderDefect(
                    "empty element in address-list"))
            else:
                token, value = get_invalid_mailbox(value, ',')
                if leader is not None:
                    token[:0] = [leader]
                address_list.append(Address([token]))
                address_list.defects.append(errors.InvalidHeaderDefect(
                    "invalid address in address-list"))
        if value and value[0] != ',':
            # Crap after address; treat it as an invalid mailbox.
            # The mailbox info will still be available.
            mailbox = address_list[-1][0]
            mailbox.token_type = 'invalid-mailbox'
            token, value = get_invalid_mailbox(value, ',')
            mailbox.extend(token)
            address_list.defects.append(errors.InvalidHeaderDefect(
                "invalid address in address-list"))
        if value:  # Must be a , at this point.
            address_list.append(ListSeparator)
            value = value[1:]
    return address_list, value


def get_no_fold_literal(value):
    """ no-fold-literal = "[" *dtext "]"
    """
    no_fold_literal = NoFoldLiteral()
    if not value:
        raise errors.HeaderParseError(
            "expected no-fold-literal but found '{}'".format(value))
    if value[0] != '[':
        raise errors.HeaderParseError(
            "expected '[' at the start of no-fold-literal "
            "but found '{}'".format(value))
    no_fold_literal.append(ValueTerminal('[', 'no-fold-literal-start'))
    value = value[1:]
    token, value = get_dtext(value)
    no_fold_literal.append(token)
    if not value or value[0] != ']':
        raise errors.HeaderParseError(
            "expected ']' at the end of no-fold-literal "
            "but found '{}'".format(value))
    no_fold_literal.append(ValueTerminal(']', 'no-fold-literal-end'))
    return no_fold_literal, value[1:]

def get_msg_id(value):
    """msg-id = [CFWS] "<" id-left '@' id-right  ">" [CFWS]
       id-left = dot-atom-text / obs-id-left
       id-right = dot-atom-text / no-fold-literal / obs-id-right
       no-fold-literal = "[" *dtext "]"
    """
    msg_id = MsgID()
    if value and value[0] in CFWS_LEADER:
        token, value = get_cfws(value)
        msg_id.append(token)
    if not value or value[0] != '<':
        raise errors.HeaderParseError(
            "expected msg-id but found '{}'".format(value))
    msg_id.append(ValueTerminal('<', 'msg-id-start'))
    value = value[1:]
    # Parse id-left.
    try:
        token, value = get_dot_atom_text(value)
    except errors.HeaderParseError:
        try:
            # obs-id-left is same as local-part of add-spec.
            token, value = get_obs_local_part(value)
            msg_id.defects.append(errors.ObsoleteHeaderDefect(
                "obsolete id-left in msg-id"))
        except errors.HeaderParseError:
            raise errors.HeaderParseError(
                "expected dot-atom-text or obs-id-left"
                " but found '{}'".format(value))
    msg_id.append(token)
    if not value or value[0] != '@':
        msg_id.defects.append(errors.InvalidHeaderDefect(
            "msg-id with no id-right"))
        # Even though there is no id-right, if the local part
        # ends with `>` let's just parse it too and return
        # along with the defect.
        if value and value[0] == '>':
            msg_id.append(ValueTerminal('>', 'msg-id-end'))
            value = value[1:]
        return msg_id, value
    msg_id.append(ValueTerminal('@', 'address-at-symbol'))
    value = value[1:]
    # Parse id-right.
    try:
        token, value = get_dot_atom_text(value)
    except errors.HeaderParseError:
        try:
            token, value = get_no_fold_literal(value)
        except errors.HeaderParseError:
            try:
                token, value = get_domain(value)
                msg_id.defects.append(errors.ObsoleteHeaderDefect(
                    "obsolete id-right in msg-id"))
            except errors.HeaderParseError:
                raise errors.HeaderParseError(
                    "expected dot-atom-text, no-fold-literal or obs-id-right"
                    " but found '{}'".format(value))
    msg_id.append(token)
    if value and value[0] == '>':
        value = value[1:]
    else:
        msg_id.defects.append(errors.InvalidHeaderDefect(
            "missing trailing '>' on msg-id"))
    msg_id.append(ValueTerminal('>', 'msg-id-end'))
    if value and value[0] in CFWS_LEADER:
        token, value = get_cfws(value)
        msg_id.append(token)
    return msg_id, value


def parse_message_id(value):
    """message-id      =   "Message-ID:" msg-id CRLF
    """
    message_id = MessageID()
    try:
        token, value = get_msg_id(value)
        message_id.append(token)
    except errors.HeaderParseError as ex:
        token = get_unstructured(value)
        message_id = InvalidMessageID(token)
        message_id.defects.append(
            errors.InvalidHeaderDefect("Invalid msg-id: {!r}".format(ex)))
    else:
        # Value after parsing a valid msg_id should be None.
        if value:
            message_id.defects.append(errors.InvalidHeaderDefect(
                "Unexpected {!r}".format(value)))

    return message_id

#
# XXX: As I begin to add additional header parsers, I'm realizing we probably
# have two level of parser routines: the get_XXX methods that get a token in
# the grammar, and parse_XXX methods that parse an entire field value.  So
# get_address_list above should really be a parse_ method, as probably should
# be get_unstructured.
#

def parse_mime_version(value):
    """ mime-version = [CFWS] 1*digit [CFWS] "." [CFWS] 1*digit [CFWS]

    """
    # The [CFWS] is implicit in the RFC 2045 BNF.
    # XXX: This routine is a bit verbose, should factor out a get_int method.
    mime_version = MIMEVersion()
    if not value:
        mime_version.defects.append(errors.HeaderMissingRequiredValue(
            "Missing MIME version number (eg: 1.0)"))
        return mime_version
    if value[0] in CFWS_LEADER:
        token, value = get_cfws(value)
        mime_version.append(token)
        if not value:
            mime_version.defects.append(errors.HeaderMissingRequiredValue(
                "Expected MIME version number but found only CFWS"))
    digits = ''
    while value and value[0] != '.' and value[0] not in CFWS_LEADER:
        digits += value[0]
        value = value[1:]
    if not digits.isdigit():
        mime_version.defects.append(errors.InvalidHeaderDefect(
            "Expected MIME major version number but found {!r}".format(digits)))
        mime_version.append(ValueTerminal(digits, 'xtext'))
    else:
        mime_version.major = int(digits)
        mime_version.append(ValueTerminal(digits, 'digits'))
    if value and value[0] in CFWS_LEADER:
        token, value = get_cfws(value)
        mime_version.append(token)
    if not value or value[0] != '.':
        if mime_version.major is not None:
            mime_version.defects.append(errors.InvalidHeaderDefect(
                "Incomplete MIME version; found only major number"))
        if value:
            mime_version.append(ValueTerminal(value, 'xtext'))
        return mime_version
    mime_version.append(ValueTerminal('.', 'version-separator'))
    value = value[1:]
    if value and value[0] in CFWS_LEADER:
        token, value = get_cfws(value)
        mime_version.append(token)
    if not value:
        if mime_version.major is not None:
            mime_version.defects.append(errors.InvalidHeaderDefect(
                "Incomplete MIME version; found only major number"))
        return mime_version
    digits = ''
    while value and value[0] not in CFWS_LEADER:
        digits += value[0]
        value = value[1:]
    if not digits.isdigit():
        mime_version.defects.append(errors.InvalidHeaderDefect(
            "Expected MIME minor version number but found {!r}".format(digits)))
        mime_version.append(ValueTerminal(digits, 'xtext'))
    else:
        mime_version.minor = int(digits)
        mime_version.append(ValueTerminal(digits, 'digits'))
    if value and value[0] in CFWS_LEADER:
        token, value = get_cfws(value)
        mime_version.append(token)
    if value:
        mime_version.defects.append(errors.InvalidHeaderDefect(
            "Excess non-CFWS text after MIME version"))
        mime_version.append(ValueTerminal(value, 'xtext'))
    return mime_version

def get_invalid_parameter(value):
    """ Read everything up to the next ';'.

    This is outside the formal grammar.  The InvalidParameter TokenList that is
    returned acts like a Parameter, but the data attributes are None.

    """
    invalid_parameter = InvalidParameter()
    while value and value[0] != ';':
        if value[0] in PHRASE_ENDS:
            invalid_parameter.append(ValueTerminal(value[0],
                                                   'misplaced-special'))
            value = value[1:]
        else:
            token, value = get_phrase(value)
            invalid_parameter.append(token)
    return invalid_parameter, value

def get_ttext(value):
    """ttext = <matches _ttext_matcher>

    We allow any non-TOKEN_ENDS in ttext, but add defects to the token's
    defects list if we find non-ttext characters.  We also register defects for
    *any* non-printables even though the RFC doesn't exclude all of them,
    because we follow the spirit of RFC 5322.

    """
    m = _non_token_end_matcher(value)
    if not m:
        raise errors.HeaderParseError(
            "expected ttext but found '{}'".format(value))
    ttext = m.group()
    value = value[len(ttext):]
    ttext = ValueTerminal(ttext, 'ttext')
    _validate_xtext(ttext)
    return ttext, value

def get_token(value):
    """token = [CFWS] 1*ttext [CFWS]

    The RFC equivalent of ttext is any US-ASCII chars except space, ctls, or
    tspecials.  We also exclude tabs even though the RFC doesn't.

    The RFC implies the CFWS but is not explicit about it in the BNF.

    """
    mtoken = Token()
    if value and value[0] in CFWS_LEADER:
        token, value = get_cfws(value)
        mtoken.append(token)
    if value and value[0] in TOKEN_ENDS:
        raise errors.HeaderParseError(
            "expected token but found '{}'".format(value))
    token, value = get_ttext(value)
    mtoken.append(token)
    if value and value[0] in CFWS_LEADER:
        token, value = get_cfws(value)
        mtoken.append(token)
    return mtoken, value

def get_attrtext(value):
    """attrtext = 1*(any non-ATTRIBUTE_ENDS character)

    We allow any non-ATTRIBUTE_ENDS in attrtext, but add defects to the
    token's defects list if we find non-attrtext characters.  We also register
    defects for *any* non-printables even though the RFC doesn't exclude all of
    them, because we follow the spirit of RFC 5322.

    """
    m = _non_attribute_end_matcher(value)
    if not m:
        raise errors.HeaderParseError(
            "expected attrtext but found {!r}".format(value))
    attrtext = m.group()
    value = value[len(attrtext):]
    attrtext = ValueTerminal(attrtext, 'attrtext')
    _validate_xtext(attrtext)
    return attrtext, value

def get_attribute(value):
    """ [CFWS] 1*attrtext [CFWS]

    This version of the BNF makes the CFWS explicit, and as usual we use a
    value terminal for the actual run of characters.  The RFC equivalent of
    attrtext is the token characters, with the subtraction of '*', "'", and '%'.
    We include tab in the excluded set just as we do for token.

    """
    attribute = Attribute()
    if value and value[0] in CFWS_LEADER:
        token, value = get_cfws(value)
        attribute.append(token)
    if value and value[0] in ATTRIBUTE_ENDS:
        raise errors.HeaderParseError(
            "expected token but found '{}'".format(value))
    token, value = get_attrtext(value)
    attribute.append(token)
    if value and value[0] in CFWS_LEADER:
        token, value = get_cfws(value)
        attribute.append(token)
    return attribute, value

def get_extended_attrtext(value):
    """attrtext = 1*(any non-ATTRIBUTE_ENDS character plus '%')

    This is a special parsing routine so that we get a value that
    includes % escapes as a single string (which we decode as a single
    string later).

    """
    m = _non_extended_attribute_end_matcher(value)
    if not m:
        raise errors.HeaderParseError(
            "expected extended attrtext but found {!r}".format(value))
    attrtext = m.group()
    value = value[len(attrtext):]
    attrtext = ValueTerminal(attrtext, 'extended-attrtext')
    _validate_xtext(attrtext)
    return attrtext, value

def get_extended_attribute(value):
    """ [CFWS] 1*extended_attrtext [CFWS]

    This is like the non-extended version except we allow % characters, so that
    we can pick up an encoded value as a single string.

    """
    # XXX: should we have an ExtendedAttribute TokenList?
    attribute = Attribute()
    if value and value[0] in CFWS_LEADER:
        token, value = get_cfws(value)
        attribute.append(token)
    if value and value[0] in EXTENDED_ATTRIBUTE_ENDS:
        raise errors.HeaderParseError(
            "expected token but found '{}'".format(value))
    token, value = get_extended_attrtext(value)
    attribute.append(token)
    if value and value[0] in CFWS_LEADER:
        token, value = get_cfws(value)
        attribute.append(token)
    return attribute, value

def get_section(value):
    """ '*' digits

    The formal BNF is more complicated because leading 0s are not allowed.  We
    check for that and add a defect.  We also assume no CFWS is allowed between
    the '*' and the digits, though the RFC is not crystal clear on that.
    The caller should already have dealt with leading CFWS.

    """
    section = Section()
    if not value or value[0] != '*':
        raise errors.HeaderParseError("Expected section but found {}".format(
                                        value))
    section.append(ValueTerminal('*', 'section-marker'))
    value = value[1:]
    if not value or not value[0].isdigit():
        raise errors.HeaderParseError("Expected section number but "
                                      "found {}".format(value))
    digits = ''
    while value and value[0].isdigit():
        digits += value[0]
        value = value[1:]
    if digits[0] == '0' and digits != '0':
        section.defects.append(errors.InvalidHeaderDefect(
                "section number has an invalid leading 0"))
    section.number = int(digits)
    section.append(ValueTerminal(digits, 'digits'))
    return section, value


def get_value(value):
    """ quoted-string / attribute

    """
    v = Value()
    if not value:
        raise errors.HeaderParseError("Expected value but found end of string")
    leader = None
    if value[0] in CFWS_LEADER:
        leader, value = get_cfws(value)
    if not value:
        raise errors.HeaderParseError("Expected value but found "
                                      "only {}".format(leader))
    if value[0] == '"':
        token, value = get_quoted_string(value)
    else:
        token, value = get_extended_attribute(value)
    if leader is not None:
        token[:0] = [leader]
    v.append(token)
    return v, value

def get_parameter(value):
    """ attribute [section] ["*"] [CFWS] "=" value

    The CFWS is implied by the RFC but not made explicit in the BNF.  This
    simplified form of the BNF from the RFC is made to conform with the RFC BNF
    through some extra checks.  We do it this way because it makes both error
    recovery and working with the resulting parse tree easier.
    """
    # It is possible CFWS would also be implicitly allowed between the section
    # and the 'extended-attribute' marker (the '*') , but we've never seen that
    # in the wild and we will therefore ignore the possibility.
    param = Parameter()
    token, value = get_attribute(value)
    param.append(token)
    if not value or value[0] == ';':
        param.defects.append(errors.InvalidHeaderDefect("Parameter contains "
            "name ({}) but no value".format(token)))
        return param, value
    if value[0] == '*':
        try:
            token, value = get_section(value)
            param.sectioned = True
            param.append(token)
        except errors.HeaderParseError:
            pass
        if not value:
            raise errors.HeaderParseError("Incomplete parameter")
        if value[0] == '*':
            param.append(ValueTerminal('*', 'extended-parameter-marker'))
            value = value[1:]
            param.extended = True
    if value[0] != '=':
        raise errors.HeaderParseError("Parameter not followed by '='")
    param.append(ValueTerminal('=', 'parameter-separator'))
    value = value[1:]
    if value and value[0] in CFWS_LEADER:
        token, value = get_cfws(value)
        param.append(token)
    remainder = None
    appendto = param
    if param.extended and value and value[0] == '"':
        # Now for some serious hackery to handle the common invalid case of
        # double quotes around an extended value.  We also accept (with defect)
        # a value marked as encoded that isn't really.
        qstring, remainder = get_quoted_string(value)
        inner_value = qstring.stripped_value
        semi_valid = False
        if param.section_number == 0:
            if inner_value and inner_value[0] == "'":
                semi_valid = True
            else:
                token, rest = get_attrtext(inner_value)
                if rest and rest[0] == "'":
                    semi_valid = True
        else:
            try:
                token, rest = get_extended_attrtext(inner_value)
            except:
                pass
            else:
                if not rest:
                    semi_valid = True
        if semi_valid:
            param.defects.append(errors.InvalidHeaderDefect(
                "Quoted string value for extended parameter is invalid"))
            param.append(qstring)
            for t in qstring:
                if t.token_type == 'bare-quoted-string':
                    t[:] = []
                    appendto = t
                    break
            value = inner_value
        else:
            remainder = None
            param.defects.append(errors.InvalidHeaderDefect(
                "Parameter marked as extended but appears to have a "
                "quoted string value that is non-encoded"))
    if value and value[0] == "'":
        token = None
    else:
        token, value = get_value(value)
    if not param.extended or param.section_number > 0:
        if not value or value[0] != "'":
            appendto.append(token)
            if remainder is not None:
                assert not value, value
                value = remainder
            return param, value
        param.defects.append(errors.InvalidHeaderDefect(
            "Apparent initial-extended-value but attribute "
            "was not marked as extended or was not initial section"))
    if not value:
        # Assume the charset/lang is missing and the token is the value.
        param.defects.append(errors.InvalidHeaderDefect(
            "Missing required charset/lang delimiters"))
        appendto.append(token)
        if remainder is None:
            return param, value
    else:
        if token is not None:
            for t in token:
                if t.token_type == 'extended-attrtext':
                    break
            t.token_type == 'attrtext'
            appendto.append(t)
            param.charset = t.value
        if value[0] != "'":
            raise errors.HeaderParseError("Expected RFC2231 char/lang encoding "
                                          "delimiter, but found {!r}".format(value))
        appendto.append(ValueTerminal("'", 'RFC2231-delimiter'))
        value = value[1:]
        if value and value[0] != "'":
            token, value = get_attrtext(value)
            appendto.append(token)
            param.lang = token.value
            if not value or value[0] != "'":
                raise errors.HeaderParseError("Expected RFC2231 char/lang encoding "
                                  "delimiter, but found {}".format(value))
        appendto.append(ValueTerminal("'", 'RFC2231-delimiter'))
        value = value[1:]
    if remainder is not None:
        # Treat the rest of value as bare quoted string content.
        v = Value()
        while value:
            if value[0] in WSP:
                token, value = get_fws(value)
            elif value[0] == '"':
                token = ValueTerminal('"', 'DQUOTE')
                value = value[1:]
            else:
                token, value = get_qcontent(value)
            v.append(token)
        token = v
    else:
        token, value = get_value(value)
    appendto.append(token)
    if remainder is not None:
        assert not value, value
        value = remainder
    return param, value

def parse_mime_parameters(value):
    """ parameter *( ";" parameter )

    That BNF is meant to indicate this routine should only be called after
    finding and handling the leading ';'.  There is no corresponding rule in
    the formal RFC grammar, but it is more convenient for us for the set of
    parameters to be treated as its own TokenList.

    This is 'parse' routine because it consumes the remaining value, but it
    would never be called to parse a full header.  Instead it is called to
    parse everything after the non-parameter value of a specific MIME header.

    """
    mime_parameters = MimeParameters()
    while value:
        try:
            token, value = get_parameter(value)
            mime_parameters.append(token)
        except errors.HeaderParseError:
            leader = None
            if value[0] in CFWS_LEADER:
                leader, value = get_cfws(value)
            if not value:
                mime_parameters.append(leader)
                return mime_parameters
            if value[0] == ';':
                if leader is not None:
                    mime_parameters.append(leader)
                mime_parameters.defects.append(errors.InvalidHeaderDefect(
                    "parameter entry with no content"))
            else:
                token, value = get_invalid_parameter(value)
                if leader:
                    token[:0] = [leader]
                mime_parameters.append(token)
                mime_parameters.defects.append(errors.InvalidHeaderDefect(
                    "invalid parameter {!r}".format(token)))
        if value and value[0] != ';':
            # Junk after the otherwise valid parameter.  Mark it as
            # invalid, but it will have a value.
            param = mime_parameters[-1]
            param.token_type = 'invalid-parameter'
            token, value = get_invalid_parameter(value)
            param.extend(token)
            mime_parameters.defects.append(errors.InvalidHeaderDefect(
                "parameter with invalid trailing text {!r}".format(token)))
        if value:
            # Must be a ';' at this point.
            mime_parameters.append(ValueTerminal(';', 'parameter-separator'))
            value = value[1:]
    return mime_parameters

def _find_mime_parameters(tokenlist, value):
    """Do our best to find the parameters in an invalid MIME header

    """
    while value and value[0] != ';':
        if value[0] in PHRASE_ENDS:
            tokenlist.append(ValueTerminal(value[0], 'misplaced-special'))
            value = value[1:]
        else:
            token, value = get_phrase(value)
            tokenlist.append(token)
    if not value:
        return
    tokenlist.append(ValueTerminal(';', 'parameter-separator'))
    tokenlist.append(parse_mime_parameters(value[1:]))

def parse_content_type_header(value):
    """ maintype "/" subtype *( ";" parameter )

    The maintype and substype are tokens.  Theoretically they could
    be checked against the official IANA list + x-token, but we
    don't do that.
    """
    ctype = ContentType()
    if not value:
        ctype.defects.append(errors.HeaderMissingRequiredValue(
            "Missing content type specification"))
        return ctype
    try:
        token, value = get_token(value)
    except errors.HeaderParseError:
        ctype.defects.append(errors.InvalidHeaderDefect(
            "Expected content maintype but found {!r}".format(value)))
        _find_mime_parameters(ctype, value)
        return ctype
    ctype.append(token)
    # XXX: If we really want to follow the formal grammar we should make
    # mantype and subtype specialized TokenLists here.  Probably not worth it.
    if not value or value[0] != '/':
        ctype.defects.append(errors.InvalidHeaderDefect(
            "Invalid content type"))
        if value:
            _find_mime_parameters(ctype, value)
        return ctype
    ctype.maintype = token.value.strip().lower()
    ctype.append(ValueTerminal('/', 'content-type-separator'))
    value = value[1:]
    try:
        token, value = get_token(value)
    except errors.HeaderParseError:
        ctype.defects.append(errors.InvalidHeaderDefect(
            "Expected content subtype but found {!r}".format(value)))
        _find_mime_parameters(ctype, value)
        return ctype
    ctype.append(token)
    ctype.subtype = token.value.strip().lower()
    if not value:
        return ctype
    if value[0] != ';':
        ctype.defects.append(errors.InvalidHeaderDefect(
            "Only parameters are valid after content type, but "
            "found {!r}".format(value)))
        # The RFC requires that a syntactically invalid content-type be treated
        # as text/plain.  Perhaps we should postel this, but we should probably
        # only do that if we were checking the subtype value against IANA.
        del ctype.maintype, ctype.subtype
        _find_mime_parameters(ctype, value)
        return ctype
    ctype.append(ValueTerminal(';', 'parameter-separator'))
    ctype.append(parse_mime_parameters(value[1:]))
    return ctype

def parse_content_disposition_header(value):
    """ disposition-type *( ";" parameter )

    """
    disp_header = ContentDisposition()
    if not value:
        disp_header.defects.append(errors.HeaderMissingRequiredValue(
            "Missing content disposition"))
        return disp_header
    try:
        token, value = get_token(value)
    except errors.HeaderParseError:
        disp_header.defects.append(errors.InvalidHeaderDefect(
            "Expected content disposition but found {!r}".format(value)))
        _find_mime_parameters(disp_header, value)
        return disp_header
    disp_header.append(token)
    disp_header.content_disposition = token.value.strip().lower()
    if not value:
        return disp_header
    if value[0] != ';':
        disp_header.defects.append(errors.InvalidHeaderDefect(
            "Only parameters are valid after content disposition, but "
            "found {!r}".format(value)))
        _find_mime_parameters(disp_header, value)
        return disp_header
    disp_header.append(ValueTerminal(';', 'parameter-separator'))
    disp_header.append(parse_mime_parameters(value[1:]))
    return disp_header

def parse_content_transfer_encoding_header(value):
    """ mechanism

    """
    # We should probably validate the values, since the list is fixed.
    cte_header = ContentTransferEncoding()
    if not value:
        cte_header.defects.append(errors.HeaderMissingRequiredValue(
            "Missing content transfer encoding"))
        return cte_header
    try:
        token, value = get_token(value)
    except errors.HeaderParseError:
        cte_header.defects.append(errors.InvalidHeaderDefect(
            "Expected content transfer encoding but found {!r}".format(value)))
    else:
        cte_header.append(token)
        cte_header.cte = token.value.strip().lower()
    if not value:
        return cte_header
    while value:
        cte_header.defects.append(errors.InvalidHeaderDefect(
            "Extra text after content transfer encoding"))
        if value[0] in PHRASE_ENDS:
            cte_header.append(ValueTerminal(value[0], 'misplaced-special'))
            value = value[1:]
        else:
            token, value = get_phrase(value)
            cte_header.append(token)
    return cte_header


#
# Header folding
#
# Header folding is complex, with lots of rules and corner cases.  The
# following code does its best to obey the rules and handle the corner
# cases, but you can be sure there are few bugs:)
#
# This folder generally canonicalizes as it goes, preferring the stringified
# version of each token.  The tokens contain information that supports the
# folder, including which tokens can be encoded in which ways.
#
# Folded text is accumulated in a simple list of strings ('lines'), each
# one of which should be less than policy.max_line_length ('maxlen').
#

def _steal_trailing_WSP_if_exists(lines):
    wsp = ''
    if lines and lines[-1] and lines[-1][-1] in WSP:
        wsp = lines[-1][-1]
        lines[-1] = lines[-1][:-1]
    return wsp

def _refold_parse_tree(parse_tree, *, policy):
    """Return string of contents of parse_tree folded according to RFC rules.

    """
    # max_line_length 0/None means no limit, ie: infinitely long.
    maxlen = policy.max_line_length or sys.maxsize
    encoding = 'utf-8' if policy.utf8 else 'us-ascii'
    lines = ['']  # Folded lines to be output
    leading_whitespace = ''  # When we have whitespace between two encoded
                             # words, we may need to encode the whitespace
                             # at the beginning of the second word.
    last_ew = None  # Points to the last encoded character if there's an ew on
                    # the line
    last_charset = None
    wrap_as_ew_blocked = 0
    want_encoding = False  # This is set to True if we need to encode this part
    end_ew_not_allowed = Terminal('', 'wrap_as_ew_blocked')
    parts = list(parse_tree)
    while parts:
        part = parts.pop(0)
        if part is end_ew_not_allowed:
            wrap_as_ew_blocked -= 1
            continue
        tstr = str(part)
        if not want_encoding:
            if part.token_type == 'ptext':
                # Encode if tstr contains special characters.
                want_encoding = not SPECIALSNL.isdisjoint(tstr)
            else:
                # Encode if tstr contains newlines.
                want_encoding = not NLSET.isdisjoint(tstr)
        try:
            tstr.encode(encoding)
            charset = encoding
        except UnicodeEncodeError:
            if any(isinstance(x, errors.UndecodableBytesDefect)
                   for x in part.all_defects):
                charset = 'unknown-8bit'
            else:
                # If policy.utf8 is false this should really be taken from a
                # 'charset' property on the policy.
                charset = 'utf-8'
            want_encoding = True

        if part.token_type == 'mime-parameters':
            # Mime parameter folding (using RFC2231) is extra special.
            _fold_mime_parameters(part, lines, maxlen, encoding)
            continue

        if want_encoding and not wrap_as_ew_blocked:
            if not part.as_ew_allowed:
                want_encoding = False
                last_ew = None
                if part.syntactic_break:
                    encoded_part = part.fold(policy=policy)[:-len(policy.linesep)]
                    if policy.linesep not in encoded_part:
                        # It fits on a single line
                        if len(encoded_part) > maxlen - len(lines[-1]):
                            # But not on this one, so start a new one.
                            newline = _steal_trailing_WSP_if_exists(lines)
                            # XXX what if encoded_part has no leading FWS?
                            lines.append(newline)
                        lines[-1] += encoded_part
                        continue
                # Either this is not a major syntactic break, so we don't
                # want it on a line by itself even if it fits, or it
                # doesn't fit on a line by itself.  Either way, fall through
                # to unpacking the subparts and wrapping them.
            if not hasattr(part, 'encode'):
                # It's not a Terminal, do each piece individually.
                parts = list(part) + parts
                want_encoding = False
                continue
            elif part.as_ew_allowed:
                # It's a terminal, wrap it as an encoded word, possibly
                # combining it with previously encoded words if allowed.
                if (last_ew is not None and
                    charset != last_charset and
                    (last_charset == 'unknown-8bit' or
                     last_charset == 'utf-8' and charset != 'us-ascii')):
                    last_ew = None
                last_ew = _fold_as_ew(tstr, lines, maxlen, last_ew,
                                      part.ew_combine_allowed, charset, leading_whitespace)
                # This whitespace has been added to the lines in _fold_as_ew()
                # so clear it now.
                leading_whitespace = ''
                last_charset = charset
                want_encoding = False
                continue
            else:
                # It's a terminal which should be kept non-encoded
                # (e.g. a ListSeparator).
                last_ew = None
                want_encoding = False
                # fall through

        if len(tstr) <= maxlen - len(lines[-1]):
            lines[-1] += tstr
            continue

        # This part is too long to fit.  The RFC wants us to break at
        # "major syntactic breaks", so unless we don't consider this
        # to be one, check if it will fit on the next line by itself.
        leading_whitespace = ''
        if (part.syntactic_break and
                len(tstr) + 1 <= maxlen):
            newline = _steal_trailing_WSP_if_exists(lines)
            if newline or part.startswith_fws():
                # We're going to fold the data onto a new line here.  Due to
                # the way encoded strings handle continuation lines, we need to
                # be prepared to encode any whitespace if the next line turns
                # out to start with an encoded word.
                lines.append(newline + tstr)

                whitespace_accumulator = []
                for char in lines[-1]:
                    if char not in WSP:
                        break
                    whitespace_accumulator.append(char)
                leading_whitespace = ''.join(whitespace_accumulator)
                last_ew = None
                continue
        if not hasattr(part, 'encode'):
            # It's not a terminal, try folding the subparts.
            newparts = list(part)
            if part.token_type == 'bare-quoted-string':
                # To fold a quoted string we need to create a list of terminal
                # tokens that will render the leading and trailing quotes
                # and use quoted pairs in the value as appropriate.
                newparts = (
                    [ValueTerminal('"', 'ptext')] +
                    [ValueTerminal(make_quoted_pairs(p), 'ptext')
                     for p in newparts] +
                    [ValueTerminal('"', 'ptext')])
            if not part.as_ew_allowed:
                wrap_as_ew_blocked += 1
                newparts.append(end_ew_not_allowed)
            parts = newparts + parts
            continue
        if part.as_ew_allowed and not wrap_as_ew_blocked:
            # It doesn't need CTE encoding, but encode it anyway so we can
            # wrap it.
            parts.insert(0, part)
            want_encoding = True
            continue
        # We can't figure out how to wrap, it, so give up.
        newline = _steal_trailing_WSP_if_exists(lines)
        if newline or part.startswith_fws():
            lines.append(newline + tstr)
        else:
            # We can't fold it onto the next line either...
            lines[-1] += tstr

    return policy.linesep.join(lines) + policy.linesep

def _fold_as_ew(to_encode, lines, maxlen, last_ew, ew_combine_allowed, charset, leading_whitespace):
    """Fold string to_encode into lines as encoded word, combining if allowed.
    Return the new value for last_ew, or None if ew_combine_allowed is False.

    If there is already an encoded word in the last line of lines (indicated by
    a non-None value for last_ew) and ew_combine_allowed is true, decode the
    existing ew, combine it with to_encode, and re-encode.  Otherwise, encode
    to_encode.  In either case, split to_encode as necessary so that the
    encoded segments fit within maxlen.

    """
    if last_ew is not None and ew_combine_allowed:
        to_encode = str(
            get_unstructured(lines[-1][last_ew:] + to_encode))
        lines[-1] = lines[-1][:last_ew]
    elif to_encode[0] in WSP:
        # We're joining this to non-encoded text, so don't encode
        # the leading blank.
        leading_wsp = to_encode[0]
        to_encode = to_encode[1:]
        if (len(lines[-1]) == maxlen):
            lines.append(_steal_trailing_WSP_if_exists(lines))
        lines[-1] += leading_wsp

    trailing_wsp = ''
    if to_encode[-1] in WSP:
        # Likewise for the trailing space.
        trailing_wsp = to_encode[-1]
        to_encode = to_encode[:-1]
    new_last_ew = len(lines[-1]) if last_ew is None else last_ew

    encode_as = 'utf-8' if charset == 'us-ascii' else charset

    # The RFC2047 chrome takes up 7 characters plus the length
    # of the charset name.
    chrome_len = len(encode_as) + 7

    if (chrome_len + 1) >= maxlen:
        raise errors.HeaderParseError(
            "max_line_length is too small to fit an encoded word")

    while to_encode:
        remaining_space = maxlen - len(lines[-1])
        text_space = remaining_space - chrome_len - len(leading_whitespace)
        if text_space <= 0:
            lines.append(' ')
            continue

        # If we are at the start of a continuation line, prepend whitespace
        # (we only want to do this when the line starts with an encoded word
        # but if we're folding in this helper function, then we know that we
        # are going to be writing out an encoded word.)
        if len(lines) > 1 and len(lines[-1]) == 1 and leading_whitespace:
            encoded_word = _ew.encode(leading_whitespace, charset=encode_as)
            lines[-1] += encoded_word
            leading_whitespace = ''

        to_encode_word = to_encode[:text_space]
        encoded_word = _ew.encode(to_encode_word, charset=encode_as)
        excess = len(encoded_word) - remaining_space
        while excess > 0:
            # Since the chunk to encode is guaranteed to fit into less than 100 characters,
            # shrinking it by one at a time shouldn't take long.
            to_encode_word = to_encode_word[:-1]
            encoded_word = _ew.encode(to_encode_word, charset=encode_as)
            excess = len(encoded_word) - remaining_space
        lines[-1] += encoded_word
        to_encode = to_encode[len(to_encode_word):]
        leading_whitespace = ''

        if to_encode:
            lines.append(' ')
            new_last_ew = len(lines[-1])
    lines[-1] += trailing_wsp
    return new_last_ew if ew_combine_allowed else None

def _fold_mime_parameters(part, lines, maxlen, encoding):
    """Fold TokenList 'part' into the 'lines' list as mime parameters.

    Using the decoded list of parameters and values, format them according to
    the RFC rules, including using RFC2231 encoding if the value cannot be
    expressed in 'encoding' and/or the parameter+value is too long to fit
    within 'maxlen'.

    """
    # Special case for RFC2231 encoding: start from decoded values and use
    # RFC2231 encoding iff needed.
    #
    # Note that the 1 and 2s being added to the length calculations are
    # accounting for the possibly-needed spaces and semicolons we'll be adding.
    #
    for name, value in part.params:
        # XXX What if this ';' puts us over maxlen the first time through the
        # loop?  We should split the header value onto a newline in that case,
        # but to do that we need to recognize the need earlier or reparse the
        # header, so I'm going to ignore that bug for now.  It'll only put us
        # one character over.
        if not lines[-1].rstrip().endswith(';'):
            lines[-1] += ';'
        charset = encoding
        error_handler = 'strict'
        try:
            value.encode(encoding)
            encoding_required = False
        except UnicodeEncodeError:
            encoding_required = True
            if utils._has_surrogates(value):
                charset = 'unknown-8bit'
                error_handler = 'surrogateescape'
            else:
                charset = 'utf-8'
        if encoding_required:
            encoded_value = urllib.parse.quote(
                value, safe='', errors=error_handler)
            tstr = "{}*={}''{}".format(name, charset, encoded_value)
        else:
            tstr = '{}={}'.format(name, quote_string(value))
        if len(lines[-1]) + len(tstr) + 1 < maxlen:
            lines[-1] = lines[-1] + ' ' + tstr
            continue
        elif len(tstr) + 2 <= maxlen:
            lines.append(' ' + tstr)
            continue
        # We need multiple sections.  We are allowed to mix encoded and
        # non-encoded sections, but we aren't going to.  We'll encode them all.
        section = 0
        extra_chrome = charset + "''"
        while value:
            chrome_len = len(name) + len(str(section)) + 3 + len(extra_chrome)
            if maxlen <= chrome_len + 3:
                # We need room for the leading blank, the trailing semicolon,
                # and at least one character of the value.  If we don't
                # have that, we'd be stuck, so in that case fall back to
                # the RFC standard width.
                maxlen = 78
            splitpoint = maxchars = maxlen - chrome_len - 2
            while True:
                partial = value[:splitpoint]
                encoded_value = urllib.parse.quote(
                    partial, safe='', errors=error_handler)
                if len(encoded_value) <= maxchars:
                    break
                splitpoint -= 1
            lines.append(" {}*{}*={}{}".format(
                name, section, extra_chrome, encoded_value))
            extra_chrome = ''
            section += 1
            value = value[splitpoint:]
            if value:
                lines[-1] += ';'
```
