## Supplementary software v0.2.1 for "Virtual control arms for paediatric myopia trials: external validation of axial-elongation models": _parseaddr.py

```
# Copyright (C) 2002-2007 Python Software Foundation
# Contact: email-sig@python.org

"""Email address parsing code.

Lifted directly from rfc822.py.  This should eventually be rewritten.
"""

__all__ = [
    'mktime_tz',
    'parsedate',
    'parsedate_tz',
    'quote',
    ]

import time

SPACE = ' '
EMPTYSTRING = ''
COMMASPACE = ', '

# Parse a date field
_monthnames = ['jan', 'feb', 'mar', 'apr', 'may', 'jun', 'jul',
               'aug', 'sep', 'oct', 'nov', 'dec',
               'january', 'february', 'march', 'april', 'may', 'june', 'july',
               'august', 'september', 'october', 'november', 'december']

_daynames = ['mon', 'tue', 'wed', 'thu', 'fri', 'sat', 'sun']

# The timezone table does not include the military time zones defined
# in RFC822, other than Z.  According to RFC1123, the description in
# RFC822 gets the signs wrong, so we can't rely on any such time
# zones.  RFC1123 recommends that numeric timezone indicators be used
# instead of timezone names.

_timezones = {'UT':0, 'UTC':0, 'GMT':0, 'Z':0,
              'AST': -400, 'ADT': -300,  # Atlantic (used in Canada)
              'EST': -500, 'EDT': -400,  # Eastern
              'CST': -600, 'CDT': -500,  # Central
              'MST': -700, 'MDT': -600,  # Mountain
              'PST': -800, 'PDT': -700   # Pacific
              }


def parsedate_tz(data):
    """Convert a date string to a time tuple.

    Accounts for military timezones.
    """
    res = _parsedate_tz(data)
    if not res:
        return
    if res[9] is None:
        res[9] = 0
    return tuple(res)

def _parsedate_tz(data):
    """Convert date to extended time tuple.

    The last (additional) element is the time zone offset in seconds, except if
    the timezone was specified as -0000.  In that case the last element is
    None.  This indicates a UTC timestamp that explicitly declaims knowledge of
    the source timezone, as opposed to a +0000 timestamp that indicates the
    source timezone really was UTC.

    """
    if not data:
        return None
    data = data.split()
    if not data:  # This happens for whitespace-only input.
        return None
    # The FWS after the comma after the day-of-week is optional, so search and
    # adjust for this.
    if data[0].endswith(',') or data[0].lower() in _daynames:
        # There's a dayname here. Skip it
        del data[0]
    else:
        i = data[0].rfind(',')
        if i >= 0:
            data[0] = data[0][i+1:]
    if len(data) == 3: # RFC 850 date, deprecated
        stuff = data[0].split('-')
        if len(stuff) == 3:
            data = stuff + data[1:]
    if len(data) == 4:
        s = data[3]
        i = s.find('+')
        if i == -1:
            i = s.find('-')
        if i > 0:
            data[3:] = [s[:i], s[i:]]
        else:
            data.append('') # Dummy tz
    if len(data) < 5:
        return None
    data = data[:5]
    [dd, mm, yy, tm, tz] = data
    if not (dd and mm and yy):
        return None
    mm = mm.lower()
    if mm not in _monthnames:
        dd, mm = mm, dd.lower()
        if mm not in _monthnames:
            return None
    mm = _monthnames.index(mm) + 1
    if mm > 12:
        mm -= 12
    if dd[-1] == ',':
        dd = dd[:-1]
    i = yy.find(':')
    if i > 0:
        yy, tm = tm, yy
    if yy[-1] == ',':
        yy = yy[:-1]
        if not yy:
            return None
    if not yy[0].isdigit():
        yy, tz = tz, yy
    if tm[-1] == ',':
        tm = tm[:-1]
    tm = tm.split(':')
    if len(tm) == 2:
        [thh, tmm] = tm
        tss = '0'
    elif len(tm) == 3:
        [thh, tmm, tss] = tm
    elif len(tm) == 1 and '.' in tm[0]:
        # Some non-compliant MUAs use '.' to separate time elements.
        tm = tm[0].split('.')
        if len(tm) == 2:
            [thh, tmm] = tm
            tss = 0
        elif len(tm) == 3:
            [thh, tmm, tss] = tm
        else:
            return None
    else:
        return None
    try:
        yy = int(yy)
        dd = int(dd)
        thh = int(thh)
        tmm = int(tmm)
        tss = int(tss)
    except ValueError:
        return None
    # Check for a yy specified in two-digit format, then convert it to the
    # appropriate four-digit format, according to the POSIX standard. RFC 822
    # calls for a two-digit yy, but RFC 2822 (which obsoletes RFC 822)
    # mandates a 4-digit yy. For more information, see the documentation for
    # the time module.
    if yy < 100:
        # The year is between 1969 and 1999 (inclusive).
        if yy > 68:
            yy += 1900
        # The year is between 2000 and 2068 (inclusive).
        else:
            yy += 2000
    tzoffset = None
    tz = tz.upper()
    if tz in _timezones:
        tzoffset = _timezones[tz]
    else:
        try:
            tzoffset = int(tz)
        except ValueError:
            pass
        if tzoffset==0 and tz.startswith('-'):
            tzoffset = None
    # Convert a timezone offset into seconds ; -0500 -> -18000
    if tzoffset:
        if tzoffset < 0:
            tzsign = -1
            tzoffset = -tzoffset
        else:
            tzsign = 1
        tzoffset = tzsign * ( (tzoffset//100)*3600 + (tzoffset % 100)*60)
    # Daylight Saving Time flag is set to -1, since DST is unknown.
    return [yy, mm, dd, thh, tmm, tss, 0, 1, -1, tzoffset]


def parsedate(data):
    """Convert a time string to a time tuple."""
    t = parsedate_tz(data)
    if isinstance(t, tuple):
        return t[:9]
    else:
        return t


def mktime_tz(data):
    """Turn a 10-tuple as returned by parsedate_tz() into a POSIX timestamp."""
    if data[9] is None:
        # No zone info, so localtime is better assumption than GMT
        return time.mktime(data[:8] + (-1,))
    else:
        # Delay the import, since mktime_tz is rarely used
        import calendar

        t = calendar.timegm(data)
        return t - data[9]


def quote(str):
    """Prepare string to be used in a quoted string.

    Turns backslash and double quote characters into quoted pairs.  These
    are the only characters that need to be quoted inside a quoted string.
    Does not add the surrounding double quotes.
    """
    return str.replace('\\', '\\\\').replace('"', '\\"')


class AddrlistClass:
    """Address parser class by Ben Escoto.

    To understand what this class does, it helps to have a copy of RFC 2822 in
    front of you.

    Note: this class interface is deprecated and may be removed in the future.
    Use email.utils.AddressList instead.
    """

    def __init__(self, field):
        """Initialize a new instance.

        `field' is an unparsed address header field, containing
        one or more addresses.
        """
        self.specials = '()<>@,:;.\"[]'
        self.pos = 0
        self.LWS = ' \t'
        self.CR = '\r\n'
        self.FWS = self.LWS + self.CR
        self.atomends = self.specials + self.LWS + self.CR
        # Note that RFC 2822 now specifies `.' as obs-phrase, meaning that it
        # is obsolete syntax.  RFC 2822 requires that we recognize obsolete
        # syntax, so allow dots in phrases.
        self.phraseends = self.atomends.replace('.', '')
        self.field = field
        self.commentlist = []

    def gotonext(self):
        """Skip white space and extract comments."""
        wslist = []
        while self.pos < len(self.field):
            if self.field[self.pos] in self.LWS + '\n\r':
                if self.field[self.pos] not in '\n\r':
                    wslist.append(self.field[self.pos])
                self.pos += 1
            elif self.field[self.pos] == '(':
                self.commentlist.append(self.getcomment())
            else:
                break
        return EMPTYSTRING.join(wslist)

    def getaddrlist(self):
        """Parse all addresses.

        Returns a list containing all of the addresses.
        """
        result = []
        while self.pos < len(self.field):
            ad = self.getaddress()
            if ad:
                result += ad
            else:
                result.append(('', ''))
        return result

    def getaddress(self):
        """Parse the next address."""
        self.commentlist = []
        self.gotonext()

        oldpos = self.pos
        oldcl = self.commentlist
        plist = self.getphraselist()

        self.gotonext()
        returnlist = []

        if self.pos >= len(self.field):
            # Bad email address technically, no domain.
            if plist:
                returnlist = [(SPACE.join(self.commentlist), plist[0])]

        elif self.field[self.pos] in '.@':
            # email address is just an addrspec
            # this isn't very efficient since we start over
            self.pos = oldpos
            self.commentlist = oldcl
            addrspec = self.getaddrspec()
            returnlist = [(SPACE.join(self.commentlist), addrspec)]

        elif self.field[self.pos] == ':':
            # address is a group
            returnlist = []

            fieldlen = len(self.field)
            self.pos += 1
            while self.pos < len(self.field):
                self.gotonext()
                if self.pos < fieldlen and self.field[self.pos] == ';':
                    self.pos += 1
                    break
                returnlist = returnlist + self.getaddress()

        elif self.field[self.pos] == '<':
            # Address is a phrase then a route addr
            routeaddr = self.getrouteaddr()

            if self.commentlist:
                returnlist = [(SPACE.join(plist) + ' (' +
                               ' '.join(self.commentlist) + ')', routeaddr)]
            else:
                returnlist = [(SPACE.join(plist), routeaddr)]

        else:
            if plist:
                returnlist = [(SPACE.join(self.commentlist), plist[0])]
            elif self.field[self.pos] in self.specials:
                self.pos += 1

        self.gotonext()
        if self.pos < len(self.field) and self.field[self.pos] == ',':
            self.pos += 1
        return returnlist

    def getrouteaddr(self):
        """Parse a route address (Return-path value).

        This method just skips all the route stuff and returns the addrspec.
        """
        if self.field[self.pos] != '<':
            return

        expectroute = False
        self.pos += 1
        self.gotonext()
        adlist = ''
        while self.pos < len(self.field):
            if expectroute:
                self.getdomain()
                expectroute = False
            elif self.field[self.pos] == '>':
                self.pos += 1
                break
            elif self.field[self.pos] == '@':
                self.pos += 1
                expectroute = True
            elif self.field[self.pos] == ':':
                self.pos += 1
            else:
                adlist = self.getaddrspec()
                self.pos += 1
                break
            self.gotonext()

        return adlist

    def getaddrspec(self):
        """Parse an RFC 2822 addr-spec."""
        aslist = []

        self.gotonext()
        while self.pos < len(self.field):
            preserve_ws = True
            if self.field[self.pos] == '.':
                if aslist and not aslist[-1].strip():
                    aslist.pop()
                aslist.append('.')
                self.pos += 1
                preserve_ws = False
            elif self.field[self.pos] == '"':
                aslist.append('"%s"' % quote(self.getquote()))
            elif self.field[self.pos] in self.atomends:
                if aslist and not aslist[-1].strip():
                    aslist.pop()
                break
            else:
                aslist.append(self.getatom())
            ws = self.gotonext()
            if preserve_ws and ws:
                aslist.append(ws)

        if self.pos >= len(self.field) or self.field[self.pos] != '@':
            return EMPTYSTRING.join(aslist)

        aslist.append('@')
        self.pos += 1
        self.gotonext()
        domain = self.getdomain()
        if not domain:
            # Invalid domain, return an empty address instead of returning a
            # local part to denote failed parsing.
            return EMPTYSTRING
        return EMPTYSTRING.join(aslist) + domain

    def getdomain(self):
        """Get the complete domain name from an address."""
        sdlist = []
        while self.pos < len(self.field):
            if self.field[self.pos] in self.LWS:
                self.pos += 1
            elif self.field[self.pos] == '(':
                self.commentlist.append(self.getcomment())
            elif self.field[self.pos] == '[':
                sdlist.append(self.getdomainliteral())
            elif self.field[self.pos] == '.':
                self.pos += 1
                sdlist.append('.')
            elif self.field[self.pos] == '@':
                # bpo-34155: Don't parse domains with two `@` like
                # `a@malicious.org@important.com`.
                return EMPTYSTRING
            elif self.field[self.pos] in self.atomends:
                break
            else:
                sdlist.append(self.getatom())
        return EMPTYSTRING.join(sdlist)

    def getdelimited(self, beginchar, endchars, allowcomments=True):
        """Parse a header fragment delimited by special characters.

        `beginchar' is the start character for the fragment.
        If self is not looking at an instance of `beginchar' then
        getdelimited returns the empty string.

        `endchars' is a sequence of allowable end-delimiting characters.
        Parsing stops when one of these is encountered.

        If `allowcomments' is non-zero, embedded RFC 2822 comments are allowed
        within the parsed fragment.
        """
        if self.field[self.pos] != beginchar:
            return ''

        slist = ['']
        quote = False
        self.pos += 1
        while self.pos < len(self.field):
            if quote:
                slist.append(self.field[self.pos])
                quote = False
            elif self.field[self.pos] in endchars:
                self.pos += 1
                break
            elif allowcomments and self.field[self.pos] == '(':
                slist.append(self.getcomment())
                continue        # have already advanced pos from getcomment
            elif self.field[self.pos] == '\\':
                quote = True
            else:
                slist.append(self.field[self.pos])
            self.pos += 1

        return EMPTYSTRING.join(slist)

    def getquote(self):
        """Get a quote-delimited fragment from self's field."""
        return self.getdelimited('"', '"\r', False)

    def getcomment(self):
        """Get a parenthesis-delimited fragment from self's field."""
        return self.getdelimited('(', ')\r', True)

    def getdomainliteral(self):
        """Parse an RFC 2822 domain-literal."""
        return '[%s]' % self.getdelimited('[', ']\r', False)

    def getatom(self, atomends=None):
        """Parse an RFC 2822 atom.

        Optional atomends specifies a different set of end token delimiters
        (the default is to use self.atomends).  This is used e.g. in
        getphraselist() since phrase endings must not include the `.' (which
        is legal in phrases)."""
        atomlist = ['']
        if atomends is None:
            atomends = self.atomends

        while self.pos < len(self.field):
            if self.field[self.pos] in atomends:
                break
            else:
                atomlist.append(self.field[self.pos])
            self.pos += 1

        return EMPTYSTRING.join(atomlist)

    def getphraselist(self):
        """Parse a sequence of RFC 2822 phrases.

        A phrase is a sequence of words, which are in turn either RFC 2822
        atoms or quoted-strings.  Phrases are canonicalized by squeezing all
        runs of continuous whitespace into one space.
        """
        plist = []

        while self.pos < len(self.field):
            if self.field[self.pos] in self.FWS:
                self.pos += 1
            elif self.field[self.pos] == '"':
                plist.append(self.getquote())
            elif self.field[self.pos] == '(':
                self.commentlist.append(self.getcomment())
            elif self.field[self.pos] in self.phraseends:
                break
            else:
                plist.append(self.getatom(self.phraseends))

        return plist

class AddressList(AddrlistClass):
    """An AddressList encapsulates a list of parsed RFC 2822 addresses."""
    def __init__(self, field):
        AddrlistClass.__init__(self, field)
        if field:
            self.addresslist = self.getaddrlist()
        else:
            self.addresslist = []

    def __len__(self):
        return len(self.addresslist)

    def __add__(self, other):
        # Set union
        newaddr = AddressList(None)
        newaddr.addresslist = self.addresslist[:]
        for x in other.addresslist:
            if not x in self.addresslist:
                newaddr.addresslist.append(x)
        return newaddr

    def __iadd__(self, other):
        # Set union, in-place
        for x in other.addresslist:
            if not x in self.addresslist:
                self.addresslist.append(x)
        return self

    def __sub__(self, other):
        # Set difference
        newaddr = AddressList(None)
        for x in self.addresslist:
            if not x in other.addresslist:
                newaddr.addresslist.append(x)
        return newaddr

    def __isub__(self, other):
        # Set difference, in-place
        for x in other.addresslist:
            if x in self.addresslist:
                self.addresslist.remove(x)
        return self

    def __getitem__(self, index):
        # Make indexing, slices, and 'in' work
        return self.addresslist[index]
```
