## Supplementary software v0.2.1 for "Virtual control arms for paediatric myopia trials: external validation of axial-elongation models": _policybase.py

```
"""Policy framework for the email package.

Allows fine grained feature control of how the package parses and emits data.
"""

import abc
from email import header
from email import charset as _charset
from email.utils import _has_surrogates

__all__ = [
    'Policy',
    'Compat32',
    'compat32',
    ]


class _PolicyBase:

    """Policy Object basic framework.

    This class is useless unless subclassed.  A subclass should define
    class attributes with defaults for any values that are to be
    managed by the Policy object.  The constructor will then allow
    non-default values to be set for these attributes at instance
    creation time.  The instance will be callable, taking these same
    attributes keyword arguments, and returning a new instance
    identical to the called instance except for those values changed
    by the keyword arguments.  Instances may be added, yielding new
    instances with any non-default values from the right hand
    operand overriding those in the left hand operand.  That is,

        A + B == A(<non-default values of B>)

    The repr of an instance can be used to reconstruct the object
    if and only if the repr of the values can be used to reconstruct
    those values.

    """

    def __init__(self, **kw):
        """Create new Policy, possibly overriding some defaults.

        See class docstring for a list of overridable attributes.

        """
        for name, value in kw.items():
            if hasattr(self, name):
                super(_PolicyBase,self).__setattr__(name, value)
            else:
                raise TypeError(
                    "{!r} is an invalid keyword argument for {}".format(
                        name, self.__class__.__name__))

    def __repr__(self):
        args = [ "{}={!r}".format(name, value)
                 for name, value in self.__dict__.items() ]
        return "{}({})".format(self.__class__.__name__, ', '.join(args))

    def clone(self, **kw):
        """Return a new instance with specified attributes changed.

        The new instance has the same attribute values as the current object,
        except for the changes passed in as keyword arguments.

        """
        newpolicy = self.__class__.__new__(self.__class__)
        for attr, value in self.__dict__.items():
            object.__setattr__(newpolicy, attr, value)
        for attr, value in kw.items():
            if not hasattr(self, attr):
                raise TypeError(
                    "{!r} is an invalid keyword argument for {}".format(
                        attr, self.__class__.__name__))
            object.__setattr__(newpolicy, attr, value)
        return newpolicy

    def __setattr__(self, name, value):
        if hasattr(self, name):
            msg = "{!r} object attribute {!r} is read-only"
        else:
            msg = "{!r} object has no attribute {!r}"
        raise AttributeError(msg.format(self.__class__.__name__, name))

    def __add__(self, other):
        """Non-default values from right operand override those from left.

        The object returned is a new instance of the subclass.

        """
        return self.clone(**other.__dict__)


def _append_doc(doc, added_doc):
    doc = doc.rsplit('\n', 1)[0]
    added_doc = added_doc.split('\n', 1)[1]
    return doc + '\n' + added_doc

def _extend_docstrings(cls):
    if cls.__doc__ and cls.__doc__.startswith('+'):
        cls.__doc__ = _append_doc(cls.__bases__[0].__doc__, cls.__doc__)
    for name, attr in cls.__dict__.items():
        if attr.__doc__ and attr.__doc__.startswith('+'):
            for c in (c for base in cls.__bases__ for c in base.mro()):
                doc = getattr(getattr(c, name), '__doc__')
                if doc:
                    attr.__doc__ = _append_doc(doc, attr.__doc__)
                    break
    return cls


class Policy(_PolicyBase, metaclass=abc.ABCMeta):

    r"""Controls for how messages are interpreted and formatted.

    Most of the classes and many of the methods in the email package accept
    Policy objects as parameters.  A Policy object contains a set of values and
    functions that control how input is interpreted and how output is rendered.
    For example, the parameter 'raise_on_defect' controls whether or not an RFC
    violation results in an error being raised or not, while 'max_line_length'
    controls the maximum length of output lines when a Message is serialized.

    Any valid attribute may be overridden when a Policy is created by passing
    it as a keyword argument to the constructor.  Policy objects are immutable,
    but a new Policy object can be created with only certain values changed by
    calling the Policy instance with keyword arguments.  Policy objects can
    also be added, producing a new Policy object in which the non-default
    attributes set in the right hand operand overwrite those specified in the
    left operand.

    Settable attributes:

    raise_on_defect     -- If true, then defects should be raised as errors.
                           Default: False.

    linesep             -- string containing the value to use as separation
                           between output lines.  Default '\n'.

    cte_type            -- Type of allowed content transfer encodings

                           7bit  -- ASCII only
                           8bit  -- Content-Transfer-Encoding: 8bit is allowed

                           Default: 8bit.  Also controls the disposition of
                           (RFC invalid) binary data in headers; see the
                           documentation of the binary_fold method.

    max_line_length     -- maximum length of lines, excluding 'linesep',
                           during serialization.  None or 0 means no line
                           wrapping is done.  Default is 78.

    mangle_from_        -- a flag that, when True escapes From_ lines in the
                           body of the message by putting a `>' in front of
                           them. This is used when the message is being
                           serialized by a generator. Default: False.

    message_factory     -- the class to use to create new message objects.
                           If the value is None, the default is Message.

    verify_generated_headers
                        -- if true, the generator verifies that each header
                           they are properly folded, so that a parser won't
                           treat it as multiple headers, start-of-body, or
                           part of another header.
                           This is a check against custom Header & fold()
                           implementations.
    """

    raise_on_defect = False
    linesep = '\n'
    cte_type = '8bit'
    max_line_length = 78
    mangle_from_ = False
    message_factory = None
    verify_generated_headers = True

    def handle_defect(self, obj, defect):
        """Based on policy, either raise defect or call register_defect.

            handle_defect(obj, defect)

        defect should be a Defect subclass, but in any case must be an
        Exception subclass.  obj is the object on which the defect should be
        registered if it is not raised.  If the raise_on_defect is True, the
        defect is raised as an error, otherwise the object and the defect are
        passed to register_defect.

        This method is intended to be called by parsers that discover defects.
        The email package parsers always call it with Defect instances.

        """
        if self.raise_on_defect:
            raise defect
        self.register_defect(obj, defect)

    def register_defect(self, obj, defect):
        """Record 'defect' on 'obj'.

        Called by handle_defect if raise_on_defect is False.  This method is
        part of the Policy API so that Policy subclasses can implement custom
        defect handling.  The default implementation calls the append method of
        the defects attribute of obj.  The objects used by the email package by
        default that get passed to this method will always have a defects
        attribute with an append method.

        """
        obj.defects.append(defect)

    def header_max_count(self, name):
        """Return the maximum allowed number of headers named 'name'.

        Called when a header is added to a Message object.  If the returned
        value is not 0 or None, and there are already a number of headers with
        the name 'name' equal to the value returned, a ValueError is raised.

        Because the default behavior of Message's __setitem__ is to append the
        value to the list of headers, it is easy to create duplicate headers
        without realizing it.  This method allows certain headers to be limited
        in the number of instances of that header that may be added to a
        Message programmatically.  (The limit is not observed by the parser,
        which will faithfully produce as many headers as exist in the message
        being parsed.)

        The default implementation returns None for all header names.
        """
        return None

    @abc.abstractmethod
    def header_source_parse(self, sourcelines):
        """Given a list of linesep terminated strings constituting the lines of
        a single header, return the (name, value) tuple that should be stored
        in the model.  The input lines should retain their terminating linesep
        characters.  The lines passed in by the email package may contain
        surrogateescaped binary data.
        """
        raise NotImplementedError

    @abc.abstractmethod
    def header_store_parse(self, name, value):
        """Given the header name and the value provided by the application
        program, return the (name, value) that should be stored in the model.
        """
        raise NotImplementedError

    @abc.abstractmethod
    def header_fetch_parse(self, name, value):
        """Given the header name and the value from the model, return the value
        to be returned to the application program that is requesting that
        header.  The value passed in by the email package may contain
        surrogateescaped binary data if the lines were parsed by a BytesParser.
        The returned value should not contain any surrogateescaped data.

        """
        raise NotImplementedError

    @abc.abstractmethod
    def fold(self, name, value):
        """Given the header name and the value from the model, return a string
        containing linesep characters that implement the folding of the header
        according to the policy controls.  The value passed in by the email
        package may contain surrogateescaped binary data if the lines were
        parsed by a BytesParser.  The returned value should not contain any
        surrogateescaped data.

        """
        raise NotImplementedError

    @abc.abstractmethod
    def fold_binary(self, name, value):
        """Given the header name and the value from the model, return binary
        data containing linesep characters that implement the folding of the
        header according to the policy controls.  The value passed in by the
        email package may contain surrogateescaped binary data.

        """
        raise NotImplementedError


@_extend_docstrings
class Compat32(Policy):

    """+
    This particular policy is the backward compatibility Policy.  It
    replicates the behavior of the email package version 5.1.
    """

    mangle_from_ = True

    def _sanitize_header(self, name, value):
        # If the header value contains surrogates, return a Header using
        # the unknown-8bit charset to encode the bytes as encoded words.
        if not isinstance(value, str):
            # Assume it is already a header object
            return value
        if _has_surrogates(value):
            return header.Header(value, charset=_charset.UNKNOWN8BIT,
                                 header_name=name)
        else:
            return value

    def header_source_parse(self, sourcelines):
        """+
        The name is parsed as everything up to the ':' and returned unmodified.
        The value is determined by stripping leading whitespace off the
        remainder of the first line joined with all subsequent lines, and
        stripping any trailing carriage return or linefeed characters.

        """
        name, value = sourcelines[0].split(':', 1)
        value = ''.join((value, *sourcelines[1:])).lstrip(' \t\r\n')
        return (name, value.rstrip('\r\n'))

    def header_store_parse(self, name, value):
        """+
        The name and value are returned unmodified.
        """
        return (name, value)

    def header_fetch_parse(self, name, value):
        """+
        If the value contains binary data, it is converted into a Header object
        using the unknown-8bit charset.  Otherwise it is returned unmodified.
        """
        return self._sanitize_header(name, value)

    def fold(self, name, value):
        """+
        Headers are folded using the Header folding algorithm, which preserves
        existing line breaks in the value, and wraps each resulting line to the
        max_line_length.  Non-ASCII binary data are CTE encoded using the
        unknown-8bit charset.

        """
        return self._fold(name, value, sanitize=True)

    def fold_binary(self, name, value):
        """+
        Headers are folded using the Header folding algorithm, which preserves
        existing line breaks in the value, and wraps each resulting line to the
        max_line_length.  If cte_type is 7bit, non-ascii binary data is CTE
        encoded using the unknown-8bit charset.  Otherwise the original source
        header is used, with its existing line breaks and/or binary data.

        """
        folded = self._fold(name, value, sanitize=self.cte_type=='7bit')
        return folded.encode('ascii', 'surrogateescape')

    def _fold(self, name, value, sanitize):
        parts = []
        parts.append('%s: ' % name)
        if isinstance(value, str):
            if _has_surrogates(value):
                if sanitize:
                    h = header.Header(value,
                                      charset=_charset.UNKNOWN8BIT,
                                      header_name=name)
                else:
                    # If we have raw 8bit data in a byte string, we have no idea
                    # what the encoding is.  There is no safe way to split this
                    # string.  If it's ascii-subset, then we could do a normal
                    # ascii split, but if it's multibyte then we could break the
                    # string.  There's no way to know so the least harm seems to
                    # be to not split the string and risk it being too long.
                    parts.append(value)
                    h = None
            else:
                h = header.Header(value, header_name=name)
        else:
            # Assume it is a Header-like object.
            h = value
        if h is not None:
            # The Header class interprets a value of None for maxlinelen as the
            # default value of 78, as recommended by RFC 2822.
            maxlinelen = 0
            if self.max_line_length is not None:
                maxlinelen = self.max_line_length
            parts.append(h.encode(linesep=self.linesep, maxlinelen=maxlinelen))
        parts.append(self.linesep)
        return ''.join(parts)


compat32 = Compat32()
```
