## Supplementary software v0.2.1 for "Virtual control arms for paediatric myopia trials: external validation of axial-elongation models": base64mime.py

```
# Copyright (C) 2002-2007 Python Software Foundation
# Author: Ben Gertzfield
# Contact: email-sig@python.org

"""Base64 content transfer encoding per RFCs 2045-2047.

This module handles the content transfer encoding method defined in RFC 2045
to encode arbitrary 8-bit data using the three 8-bit bytes in four 7-bit
characters encoding known as Base64.

It is used in the MIME standards for email to attach images, audio, and text
using some 8-bit character sets to messages.

This module provides an interface to encode and decode both headers and bodies
with Base64 encoding.

RFC 2045 defines a method for including character set information in an
`encoded-word' in a header.  This method is commonly used for 8-bit real names
in To:, From:, Cc:, etc. fields, as well as Subject: lines.

This module does not do the line wrapping or end-of-line character conversion
necessary for proper internationalized headers; it only does dumb encoding and
decoding.  To deal with the various line wrapping issues, use the email.header
module.
"""

__all__ = [
    'body_decode',
    'body_encode',
    'decode',
    'decodestring',
    'header_encode',
    'header_length',
    ]


from base64 import b64encode
from binascii import b2a_base64, a2b_base64

CRLF = '\r\n'
NL = '\n'
EMPTYSTRING = ''

# See also Charset.py
MISC_LEN = 7


# Helpers
def header_length(bytearray):
    """Return the length of s when it is encoded with base64."""
    groups_of_3, leftover = divmod(len(bytearray), 3)
    # 4 bytes out for each 3 bytes (or nonzero fraction thereof) in.
    n = groups_of_3 * 4
    if leftover:
        n += 4
    return n


def header_encode(header_bytes, charset='iso-8859-1'):
    """Encode a single header line with Base64 encoding in a given charset.

    charset names the character set to use to encode the header.  It defaults
    to iso-8859-1.  Base64 encoding is defined in RFC 2045.
    """
    if not header_bytes:
        return ""
    if isinstance(header_bytes, str):
        header_bytes = header_bytes.encode(charset)
    encoded = b64encode(header_bytes).decode("ascii")
    return '=?%s?b?%s?=' % (charset, encoded)


def body_encode(s, maxlinelen=76, eol=NL):
    r"""Encode a string with base64.

    Each line will be wrapped at, at most, maxlinelen characters (defaults to
    76 characters).

    Each line of encoded text will end with eol, which defaults to "\n".  Set
    this to "\r\n" if you will be using the result of this function directly
    in an email.
    """
    if not s:
        return ""

    encvec = []
    max_unencoded = maxlinelen * 3 // 4
    for i in range(0, len(s), max_unencoded):
        # BAW: should encode() inherit b2a_base64()'s dubious behavior in
        # adding a newline to the encoded string?
        enc = b2a_base64(s[i:i + max_unencoded]).decode("ascii")
        if enc.endswith(NL) and eol != NL:
            enc = enc[:-1] + eol
        encvec.append(enc)
    return EMPTYSTRING.join(encvec)


def decode(string):
    """Decode a raw base64 string, returning a bytes object.

    This function does not parse a full MIME header value encoded with
    base64 (like =?iso-8859-1?b?bmloISBuaWgh?=) -- please use the high
    level email.header class for that functionality.
    """
    if not string:
        return bytes()
    elif isinstance(string, str):
        return a2b_base64(string.encode('raw-unicode-escape'))
    else:
        return a2b_base64(string)


# For convenience and backwards compatibility w/ standard base64 module
body_decode = decode
decodestring = decode
```
