## Supplementary software v0.2.1 for "Virtual control arms for paediatric myopia trials: external validation of axial-elongation models": charset.py

```
# Copyright (C) 2001-2007 Python Software Foundation
# Author: Ben Gertzfield, Barry Warsaw
# Contact: email-sig@python.org

__all__ = [
    'Charset',
    'add_alias',
    'add_charset',
    'add_codec',
    ]

from functools import partial

import email.base64mime
import email.quoprimime

from email import errors
from email.encoders import encode_7or8bit


# Flags for types of header encodings
QP          = 1 # Quoted-Printable
BASE64      = 2 # Base64
SHORTEST    = 3 # the shorter of QP and base64, but only for headers

# In "=?charset?q?hello_world?=", the =?, ?q?, and ?= add up to 7
RFC2047_CHROME_LEN = 7

DEFAULT_CHARSET = 'us-ascii'
UNKNOWN8BIT = 'unknown-8bit'
EMPTYSTRING = ''


# Defaults
CHARSETS = {
    # input        header enc  body enc output conv
    'iso-8859-1':  (QP,        QP,      None),
    'iso-8859-2':  (QP,        QP,      None),
    'iso-8859-3':  (QP,        QP,      None),
    'iso-8859-4':  (QP,        QP,      None),
    # iso-8859-5 is Cyrillic, and not especially used
    # iso-8859-6 is Arabic, also not particularly used
    # iso-8859-7 is Greek, QP will not make it readable
    # iso-8859-8 is Hebrew, QP will not make it readable
    'iso-8859-9':  (QP,        QP,      None),
    'iso-8859-10': (QP,        QP,      None),
    # iso-8859-11 is Thai, QP will not make it readable
    'iso-8859-13': (QP,        QP,      None),
    'iso-8859-14': (QP,        QP,      None),
    'iso-8859-15': (QP,        QP,      None),
    'iso-8859-16': (QP,        QP,      None),
    'windows-1252':(QP,        QP,      None),
    'viscii':      (QP,        QP,      None),
    'us-ascii':    (None,      None,    None),
    'big5':        (BASE64,    BASE64,  None),
    'gb2312':      (BASE64,    BASE64,  None),
    'euc-jp':      (BASE64,    None,    'iso-2022-jp'),
    'shift_jis':   (BASE64,    None,    'iso-2022-jp'),
    'iso-2022-jp': (BASE64,    None,    None),
    'koi8-r':      (BASE64,    BASE64,  None),
    'utf-8':       (SHORTEST,  BASE64, 'utf-8'),
    }

# Aliases for other commonly-used names for character sets.  Map
# them to the real ones used in email.
ALIASES = {
    'latin_1': 'iso-8859-1',
    'latin-1': 'iso-8859-1',
    'latin_2': 'iso-8859-2',
    'latin-2': 'iso-8859-2',
    'latin_3': 'iso-8859-3',
    'latin-3': 'iso-8859-3',
    'latin_4': 'iso-8859-4',
    'latin-4': 'iso-8859-4',
    'latin_5': 'iso-8859-9',
    'latin-5': 'iso-8859-9',
    'latin_6': 'iso-8859-10',
    'latin-6': 'iso-8859-10',
    'latin_7': 'iso-8859-13',
    'latin-7': 'iso-8859-13',
    'latin_8': 'iso-8859-14',
    'latin-8': 'iso-8859-14',
    'latin_9': 'iso-8859-15',
    'latin-9': 'iso-8859-15',
    'latin_10':'iso-8859-16',
    'latin-10':'iso-8859-16',
    'cp949':   'ks_c_5601-1987',
    'euc_jp':  'euc-jp',
    'euc_kr':  'euc-kr',
    'ascii':   'us-ascii',
    }


# Map charsets to their Unicode codec strings.
CODEC_MAP = {
    'gb2312':      'eucgb2312_cn',
    'big5':        'big5_tw',
    # Hack: We don't want *any* conversion for stuff marked us-ascii, as all
    # sorts of garbage might be sent to us in the guise of 7-bit us-ascii.
    # Let that stuff pass through without conversion to/from Unicode.
    'us-ascii':    None,
    }


# Convenience functions for extending the above mappings
def add_charset(charset, header_enc=None, body_enc=None, output_charset=None):
    """Add character set properties to the global registry.

    charset is the input character set, and must be the canonical name of a
    character set.

    Optional header_enc and body_enc is either charset.QP for
    quoted-printable, charset.BASE64 for base64 encoding, charset.SHORTEST for
    the shortest of qp or base64 encoding, or None for no encoding.  SHORTEST
    is only valid for header_enc.  It describes how message headers and
    message bodies in the input charset are to be encoded.  Default is no
    encoding.

    Optional output_charset is the character set that the output should be
    in.  Conversions will proceed from input charset, to Unicode, to the
    output charset when the method Charset.convert() is called.  The default
    is to output in the same character set as the input.

    Both input_charset and output_charset must have Unicode codec entries in
    the module's charset-to-codec mapping; use add_codec(charset, codecname)
    to add codecs the module does not know about.  See the codecs module's
    documentation for more information.
    """
    if body_enc == SHORTEST:
        raise ValueError('SHORTEST not allowed for body_enc')
    CHARSETS[charset] = (header_enc, body_enc, output_charset)


def add_alias(alias, canonical):
    """Add a character set alias.

    alias is the alias name, e.g. latin-1
    canonical is the character set's canonical name, e.g. iso-8859-1
    """
    ALIASES[alias] = canonical


def add_codec(charset, codecname):
    """Add a codec that map characters in the given charset to/from Unicode.

    charset is the canonical name of a character set.  codecname is the name
    of a Python codec, as appropriate for the second argument to the unicode()
    built-in, or to the encode() method of a Unicode string.
    """
    CODEC_MAP[charset] = codecname


# Convenience function for encoding strings, taking into account
# that they might be unknown-8bit (ie: have surrogate-escaped bytes)
def _encode(string, codec):
    if codec == UNKNOWN8BIT:
        return string.encode('ascii', 'surrogateescape')
    else:
        return string.encode(codec)


class Charset:
    """Map character sets to their email properties.

    This class provides information about the requirements imposed on email
    for a specific character set.  It also provides convenience routines for
    converting between character sets, given the availability of the
    applicable codecs.  Given a character set, it will do its best to provide
    information on how to use that character set in an email in an
    RFC-compliant way.

    Certain character sets must be encoded with quoted-printable or base64
    when used in email headers or bodies.  Certain character sets must be
    converted outright, and are not allowed in email.  Instances of this
    module expose the following information about a character set:

    input_charset: The initial character set specified.  Common aliases
                   are converted to their `official' email names (e.g. latin_1
                   is converted to iso-8859-1).  Defaults to 7-bit us-ascii.

    header_encoding: If the character set must be encoded before it can be
                     used in an email header, this attribute will be set to
                     charset.QP (for quoted-printable), charset.BASE64 (for
                     base64 encoding), or charset.SHORTEST for the shortest of
                     QP or BASE64 encoding.  Otherwise, it will be None.

    body_encoding: Same as header_encoding, but describes the encoding for the
                   mail message's body, which indeed may be different than the
                   header encoding.  charset.SHORTEST is not allowed for
                   body_encoding.

    output_charset: Some character sets must be converted before they can be
                    used in email headers or bodies.  If the input_charset is
                    one of them, this attribute will contain the name of the
                    charset output will be converted to.  Otherwise, it will
                    be None.

    input_codec: The name of the Python codec used to convert the
                 input_charset to Unicode.  If no conversion codec is
                 necessary, this attribute will be None.

    output_codec: The name of the Python codec used to convert Unicode
                  to the output_charset.  If no conversion codec is necessary,
                  this attribute will have the same value as the input_codec.
    """
    def __init__(self, input_charset=DEFAULT_CHARSET):
        # RFC 2046, $4.1.2 says charsets are not case sensitive.  We coerce to
        # unicode because its .lower() is locale insensitive.  If the argument
        # is already a unicode, we leave it at that, but ensure that the
        # charset is ASCII, as the standard (RFC XXX) requires.
        try:
            if isinstance(input_charset, str):
                input_charset.encode('ascii')
            else:
                input_charset = str(input_charset, 'ascii')
        except UnicodeError:
            raise errors.CharsetError(input_charset)
        input_charset = input_charset.lower()
        # Set the input charset after filtering through the aliases
        self.input_charset = ALIASES.get(input_charset, input_charset)
        # We can try to guess which encoding and conversion to use by the
        # charset_map dictionary.  Try that first, but let the user override
        # it.
        henc, benc, conv = CHARSETS.get(self.input_charset,
                                        (SHORTEST, BASE64, None))
        if not conv:
            conv = self.input_charset
        # Set the attributes, allowing the arguments to override the default.
        self.header_encoding = henc
        self.body_encoding = benc
        self.output_charset = ALIASES.get(conv, conv)
        # Now set the codecs.  If one isn't defined for input_charset,
        # guess and try a Unicode codec with the same name as input_codec.
        self.input_codec = CODEC_MAP.get(self.input_charset,
                                         self.input_charset)
        self.output_codec = CODEC_MAP.get(self.output_charset,
                                          self.output_charset)

    def __repr__(self):
        return self.input_charset.lower()

    def __eq__(self, other):
        return str(self) == str(other).lower()

    def get_body_encoding(self):
        """Return the content-transfer-encoding used for body encoding.

        This is either the string `quoted-printable' or `base64' depending on
        the encoding used, or it is a function in which case you should call
        the function with a single argument, the Message object being
        encoded.  The function should then set the Content-Transfer-Encoding
        header itself to whatever is appropriate.

        Returns "quoted-printable" if self.body_encoding is QP.
        Returns "base64" if self.body_encoding is BASE64.
        Returns conversion function otherwise.
        """
        assert self.body_encoding != SHORTEST
        if self.body_encoding == QP:
            return 'quoted-printable'
        elif self.body_encoding == BASE64:
            return 'base64'
        else:
            return encode_7or8bit

    def get_output_charset(self):
        """Return the output character set.

        This is self.output_charset if that is not None, otherwise it is
        self.input_charset.
        """
        return self.output_charset or self.input_charset

    def header_encode(self, string):
        """Header-encode a string by converting it first to bytes.

        The type of encoding (base64 or quoted-printable) will be based on
        this charset's `header_encoding`.

        :param string: A unicode string for the header.  It must be possible
            to encode this string to bytes using the character set's
            output codec.
        :return: The encoded string, with RFC 2047 chrome.
        """
        codec = self.output_codec or 'us-ascii'
        header_bytes = _encode(string, codec)
        # 7bit/8bit encodings return the string unchanged (modulo conversions)
        encoder_module = self._get_encoder(header_bytes)
        if encoder_module is None:
            return string
        return encoder_module.header_encode(header_bytes, codec)

    def header_encode_lines(self, string, maxlengths):
        """Header-encode a string by converting it first to bytes.

        This is similar to `header_encode()` except that the string is fit
        into maximum line lengths as given by the argument.

        :param string: A unicode string for the header.  It must be possible
            to encode this string to bytes using the character set's
            output codec.
        :param maxlengths: Maximum line length iterator.  Each element
            returned from this iterator will provide the next maximum line
            length.  This parameter is used as an argument to built-in next()
            and should never be exhausted.  The maximum line lengths should
            not count the RFC 2047 chrome.  These line lengths are only a
            hint; the splitter does the best it can.
        :return: Lines of encoded strings, each with RFC 2047 chrome.
        """
        # See which encoding we should use.
        codec = self.output_codec or 'us-ascii'
        header_bytes = _encode(string, codec)
        encoder_module = self._get_encoder(header_bytes)
        encoder = partial(encoder_module.header_encode, charset=codec)
        # Calculate the number of characters that the RFC 2047 chrome will
        # contribute to each line.
        charset = self.get_output_charset()
        extra = len(charset) + RFC2047_CHROME_LEN
        # Now comes the hard part.  We must encode bytes but we can't split on
        # bytes because some character sets are variable length and each
        # encoded word must stand on its own.  So the problem is you have to
        # encode to bytes to figure out this word's length, but you must split
        # on characters.  This causes two problems: first, we don't know how
        # many octets a specific substring of unicode characters will get
        # encoded to, and second, we don't know how many ASCII characters
        # those octets will get encoded to.  Unless we try it.  Which seems
        # inefficient.  In the interest of being correct rather than fast (and
        # in the hope that there will be few encoded headers in any such
        # message), brute force it. :(
        lines = []
        current_line = []
        maxlen = next(maxlengths) - extra
        for character in string:
            current_line.append(character)
            this_line = EMPTYSTRING.join(current_line)
            length = encoder_module.header_length(_encode(this_line, charset))
            if length > maxlen:
                # This last character doesn't fit so pop it off.
                current_line.pop()
                # Does nothing fit on the first line?
                if not lines and not current_line:
                    lines.append(None)
                else:
                    joined_line = EMPTYSTRING.join(current_line)
                    header_bytes = _encode(joined_line, codec)
                    lines.append(encoder(header_bytes))
                current_line = [character]
                maxlen = next(maxlengths) - extra
        joined_line = EMPTYSTRING.join(current_line)
        header_bytes = _encode(joined_line, codec)
        lines.append(encoder(header_bytes))
        return lines

    def _get_encoder(self, header_bytes):
        if self.header_encoding == BASE64:
            return email.base64mime
        elif self.header_encoding == QP:
            return email.quoprimime
        elif self.header_encoding == SHORTEST:
            len64 = email.base64mime.header_length(header_bytes)
            lenqp = email.quoprimime.header_length(header_bytes)
            if len64 < lenqp:
                return email.base64mime
            else:
                return email.quoprimime
        else:
            return None

    def body_encode(self, string):
        """Body-encode a string by converting it first to bytes.

        The type of encoding (base64 or quoted-printable) will be based on
        self.body_encoding.  If body_encoding is None, we assume the
        output charset is a 7bit encoding, so re-encoding the decoded
        string using the ascii codec produces the correct string version
        of the content.
        """
        if not string:
            return string
        if self.body_encoding is BASE64:
            if isinstance(string, str):
                string = string.encode(self.output_charset)
            return email.base64mime.body_encode(string)
        elif self.body_encoding is QP:
            # quopromime.body_encode takes a string, but operates on it as if
            # it were a list of byte codes.  For a (minimal) history on why
            # this is so, see changeset 0cf700464177.  To correctly encode a
            # character set, then, we must turn it into pseudo bytes via the
            # latin1 charset, which will encode any byte as a single code point
            # between 0 and 255, which is what body_encode is expecting.
            if isinstance(string, str):
                string = string.encode(self.output_charset)
            string = string.decode('latin1')
            return email.quoprimime.body_encode(string)
        else:
            if isinstance(string, str):
                string = string.encode(self.output_charset).decode('ascii')
            return string
```
