## Supplementary software v0.2.1 for "Virtual control arms for paediatric myopia trials: external validation of axial-elongation models": contentmanager.py

```
import binascii
import email.charset
import email.message
import email.errors
from email import quoprimime

class ContentManager:

    def __init__(self):
        self.get_handlers = {}
        self.set_handlers = {}

    def add_get_handler(self, key, handler):
        self.get_handlers[key] = handler

    def get_content(self, msg, *args, **kw):
        content_type = msg.get_content_type()
        if content_type in self.get_handlers:
            return self.get_handlers[content_type](msg, *args, **kw)
        maintype = msg.get_content_maintype()
        if maintype in self.get_handlers:
            return self.get_handlers[maintype](msg, *args, **kw)
        if '' in self.get_handlers:
            return self.get_handlers[''](msg, *args, **kw)
        raise KeyError(content_type)

    def add_set_handler(self, typekey, handler):
        self.set_handlers[typekey] = handler

    def set_content(self, msg, obj, *args, **kw):
        if msg.get_content_maintype() == 'multipart':
            # XXX: is this error a good idea or not?  We can remove it later,
            # but we can't add it later, so do it for now.
            raise TypeError("set_content not valid on multipart")
        handler = self._find_set_handler(msg, obj)
        msg.clear_content()
        handler(msg, obj, *args, **kw)

    def _find_set_handler(self, msg, obj):
        full_path_for_error = None
        for typ in type(obj).__mro__:
            if typ in self.set_handlers:
                return self.set_handlers[typ]
            qname = typ.__qualname__
            modname = getattr(typ, '__module__', '')
            full_path = '.'.join((modname, qname)) if modname else qname
            if full_path_for_error is None:
                full_path_for_error = full_path
            if full_path in self.set_handlers:
                return self.set_handlers[full_path]
            if qname in self.set_handlers:
                return self.set_handlers[qname]
            name = typ.__name__
            if name in self.set_handlers:
                return self.set_handlers[name]
        if None in self.set_handlers:
            return self.set_handlers[None]
        raise KeyError(full_path_for_error)


raw_data_manager = ContentManager()


def get_text_content(msg, errors='replace'):
    content = msg.get_payload(decode=True)
    charset = msg.get_param('charset', 'ASCII')
    return content.decode(charset, errors=errors)
raw_data_manager.add_get_handler('text', get_text_content)


def get_non_text_content(msg):
    return msg.get_payload(decode=True)
for maintype in 'audio image video application'.split():
    raw_data_manager.add_get_handler(maintype, get_non_text_content)
del maintype


def get_message_content(msg):
    return msg.get_payload(0)
for subtype in 'rfc822 external-body'.split():
    raw_data_manager.add_get_handler('message/'+subtype, get_message_content)
del subtype


def get_and_fixup_unknown_message_content(msg):
    # If we don't understand a message subtype, we are supposed to treat it as
    # if it were application/octet-stream, per
    # tools.ietf.org/html/rfc2046#section-5.2.4.  Feedparser doesn't do that,
    # so do our best to fix things up.  Note that it is *not* appropriate to
    # model message/partial content as Message objects, so they are handled
    # here as well.  (How to reassemble them is out of scope for this comment :)
    return bytes(msg.get_payload(0))
raw_data_manager.add_get_handler('message',
                                 get_and_fixup_unknown_message_content)


def _prepare_set(msg, maintype, subtype, headers):
    msg['Content-Type'] = '/'.join((maintype, subtype))
    if headers:
        if not hasattr(headers[0], 'name'):
            mp = msg.policy
            headers = [mp.header_factory(*mp.header_source_parse([header]))
                       for header in headers]
        try:
            for header in headers:
                if header.defects:
                    raise header.defects[0]
                msg[header.name] = header
        except email.errors.HeaderDefect as exc:
            raise ValueError("Invalid header: {}".format(
                                header.fold(policy=msg.policy))) from exc


def _finalize_set(msg, disposition, filename, cid, params):
    if disposition is None and filename is not None:
        disposition = 'attachment'
    if disposition is not None:
        msg['Content-Disposition'] = disposition
    if filename is not None:
        msg.set_param('filename',
                      filename,
                      header='Content-Disposition',
                      replace=True)
    if cid is not None:
        msg['Content-ID'] = cid
    if params is not None:
        for key, value in params.items():
            msg.set_param(key, value)


# XXX: This is a cleaned-up version of base64mime.body_encode (including a bug
# fix in the calculation of unencoded_bytes_per_line).  It would be nice to
# drop both this and quoprimime.body_encode in favor of enhanced binascii
# routines that accepted a max_line_length parameter.
def _encode_base64(data, max_line_length):
    encoded_lines = []
    unencoded_bytes_per_line = max_line_length // 4 * 3
    for i in range(0, len(data), unencoded_bytes_per_line):
        thisline = data[i:i+unencoded_bytes_per_line]
        encoded_lines.append(binascii.b2a_base64(thisline).decode('ascii'))
    return ''.join(encoded_lines)


def _encode_text(string, charset, cte, policy):
    lines = string.encode(charset).splitlines()
    linesep = policy.linesep.encode('ascii')
    def embedded_body(lines): return linesep.join(lines) + linesep
    def normal_body(lines): return b'\n'.join(lines) + b'\n'
    if cte is None:
        # Use heuristics to decide on the "best" encoding.
        if max((len(x) for x in lines), default=0) <= policy.max_line_length:
            try:
                return '7bit', normal_body(lines).decode('ascii')
            except UnicodeDecodeError:
                pass
            if policy.cte_type == '8bit':
                return '8bit', normal_body(lines).decode('ascii', 'surrogateescape')
        sniff = embedded_body(lines[:10])
        sniff_qp = quoprimime.body_encode(sniff.decode('latin-1'),
                                          policy.max_line_length)
        sniff_base64 = binascii.b2a_base64(sniff)
        # This is a little unfair to qp; it includes lineseps, base64 doesn't.
        if len(sniff_qp) > len(sniff_base64):
            cte = 'base64'
        else:
            cte = 'quoted-printable'
            if len(lines) <= 10:
                return cte, sniff_qp
    if cte == '7bit':
        data = normal_body(lines).decode('ascii')
    elif cte == '8bit':
        data = normal_body(lines).decode('ascii', 'surrogateescape')
    elif cte == 'quoted-printable':
        data = quoprimime.body_encode(normal_body(lines).decode('latin-1'),
                                      policy.max_line_length)
    elif cte == 'base64':
        data = _encode_base64(embedded_body(lines), policy.max_line_length)
    else:
        raise ValueError("Unknown content transfer encoding {}".format(cte))
    return cte, data


def set_text_content(msg, string, subtype="plain", charset='utf-8', cte=None,
                     disposition=None, filename=None, cid=None,
                     params=None, headers=None):
    _prepare_set(msg, 'text', subtype, headers)
    cte, payload = _encode_text(string, charset, cte, msg.policy)
    msg.set_payload(payload)
    msg.set_param('charset',
                  email.charset.ALIASES.get(charset, charset),
                  replace=True)
    msg['Content-Transfer-Encoding'] = cte
    _finalize_set(msg, disposition, filename, cid, params)
raw_data_manager.add_set_handler(str, set_text_content)


def set_message_content(msg, message, subtype="rfc822", cte=None,
                       disposition=None, filename=None, cid=None,
                       params=None, headers=None):
    if subtype == 'partial':
        raise ValueError("message/partial is not supported for Message objects")
    if subtype == 'rfc822':
        if cte not in (None, '7bit', '8bit', 'binary'):
            # http://tools.ietf.org/html/rfc2046#section-5.2.1 mandate.
            raise ValueError(
                "message/rfc822 parts do not support cte={}".format(cte))
        # 8bit will get coerced on serialization if policy.cte_type='7bit'.  We
        # may end up claiming 8bit when it isn't needed, but the only negative
        # result of that should be a gateway that needs to coerce to 7bit
        # having to look through the whole embedded message to discover whether
        # or not it actually has to do anything.
        cte = '8bit' if cte is None else cte
    elif subtype == 'external-body':
        if cte not in (None, '7bit'):
            # http://tools.ietf.org/html/rfc2046#section-5.2.3 mandate.
            raise ValueError(
                "message/external-body parts do not support cte={}".format(cte))
        cte = '7bit'
    elif cte is None:
        # http://tools.ietf.org/html/rfc2046#section-5.2.4 says all future
        # subtypes should be restricted to 7bit, so assume that.
        cte = '7bit'
    _prepare_set(msg, 'message', subtype, headers)
    msg.set_payload([message])
    msg['Content-Transfer-Encoding'] = cte
    _finalize_set(msg, disposition, filename, cid, params)
raw_data_manager.add_set_handler(email.message.Message, set_message_content)


def set_bytes_content(msg, data, maintype, subtype, cte='base64',
                     disposition=None, filename=None, cid=None,
                     params=None, headers=None):
    _prepare_set(msg, maintype, subtype, headers)
    if cte == 'base64':
        data = _encode_base64(data, max_line_length=msg.policy.max_line_length)
    elif cte == 'quoted-printable':
        # XXX: quoprimime.body_encode won't encode newline characters in data,
        # so we can't use it.  This means max_line_length is ignored.  Another
        # bug to fix later.  (Note: encoders.quopri is broken on line ends.)
        data = binascii.b2a_qp(data, istext=False, header=False, quotetabs=True)
        data = data.decode('ascii')
    elif cte == '7bit':
        data = data.decode('ascii')
    elif cte in ('8bit', 'binary'):
        data = data.decode('ascii', 'surrogateescape')
    msg.set_payload(data)
    msg['Content-Transfer-Encoding'] = cte
    _finalize_set(msg, disposition, filename, cid, params)
for typ in (bytes, bytearray, memoryview):
    raw_data_manager.add_set_handler(typ, set_bytes_content)
del typ
```
