## Supplementary software v0.2.1 for "Virtual control arms for paediatric myopia trials: external validation of axial-elongation models": encoders.py

```
# Copyright (C) 2001-2006 Python Software Foundation
# Author: Barry Warsaw
# Contact: email-sig@python.org

"""Encodings and related functions."""

__all__ = [
    'encode_7or8bit',
    'encode_base64',
    'encode_noop',
    'encode_quopri',
    ]


from base64 import encodebytes as _bencode
from quopri import encodestring as _encodestring


def _qencode(s):
    enc = _encodestring(s, quotetabs=True)
    # Must encode spaces, which quopri.encodestring() doesn't do
    return enc.replace(b' ', b'=20')


def encode_base64(msg):
    """Encode the message's payload in Base64.

    Also, add an appropriate Content-Transfer-Encoding header.
    """
    orig = msg.get_payload(decode=True)
    encdata = str(_bencode(orig), 'ascii')
    msg.set_payload(encdata)
    msg['Content-Transfer-Encoding'] = 'base64'


def encode_quopri(msg):
    """Encode the message's payload in quoted-printable.

    Also, add an appropriate Content-Transfer-Encoding header.
    """
    orig = msg.get_payload(decode=True)
    encdata = _qencode(orig)
    msg.set_payload(encdata)
    msg['Content-Transfer-Encoding'] = 'quoted-printable'


def encode_7or8bit(msg):
    """Set the Content-Transfer-Encoding header to 7bit or 8bit."""
    orig = msg.get_payload(decode=True)
    if orig is None:
        # There's no payload.  For backwards compatibility we use 7bit
        msg['Content-Transfer-Encoding'] = '7bit'
        return
    # We play a trick to make this go fast.  If decoding from ASCII succeeds,
    # we know the data must be 7bit, otherwise treat it as 8bit.
    try:
        orig.decode('ascii')
    except UnicodeError:
        msg['Content-Transfer-Encoding'] = '8bit'
    else:
        msg['Content-Transfer-Encoding'] = '7bit'


def encode_noop(msg):
    """Do nothing."""
```
