## Supplementary software v0.2.1 for "Virtual control arms for paediatric myopia trials: external validation of axial-elongation models": errors.py

```
# Copyright (C) 2001-2006 Python Software Foundation
# Author: Barry Warsaw
# Contact: email-sig@python.org

"""email package exception classes."""


class MessageError(Exception):
    """Base class for errors in the email package."""


class MessageParseError(MessageError):
    """Base class for message parsing errors."""


class HeaderParseError(MessageParseError):
    """Error while parsing headers."""


class BoundaryError(MessageParseError):
    """Couldn't find terminating boundary."""


class MultipartConversionError(MessageError, TypeError):
    """Conversion to a multipart is prohibited."""


class CharsetError(MessageError):
    """An illegal charset was given."""


class HeaderWriteError(MessageError):
    """Error while writing headers."""


# These are parsing defects which the parser was able to work around.
class MessageDefect(ValueError):
    """Base class for a message defect."""

    def __init__(self, line=None):
        if line is not None:
            super().__init__(line)
        self.line = line

class NoBoundaryInMultipartDefect(MessageDefect):
    """A message claimed to be a multipart but had no boundary parameter."""

class StartBoundaryNotFoundDefect(MessageDefect):
    """The claimed start boundary was never found."""

class CloseBoundaryNotFoundDefect(MessageDefect):
    """A start boundary was found, but not the corresponding close boundary."""

class FirstHeaderLineIsContinuationDefect(MessageDefect):
    """A message had a continuation line as its first header line."""

class MisplacedEnvelopeHeaderDefect(MessageDefect):
    """A 'Unix-from' header was found in the middle of a header block."""

class MissingHeaderBodySeparatorDefect(MessageDefect):
    """Found line with no leading whitespace and no colon before blank line."""
# XXX: backward compatibility, just in case (it was never emitted).
MalformedHeaderDefect = MissingHeaderBodySeparatorDefect

class MultipartInvariantViolationDefect(MessageDefect):
    """A message claimed to be a multipart but no subparts were found."""

class InvalidMultipartContentTransferEncodingDefect(MessageDefect):
    """An invalid content transfer encoding was set on the multipart itself."""

class UndecodableBytesDefect(MessageDefect):
    """Header contained bytes that could not be decoded"""

class InvalidBase64PaddingDefect(MessageDefect):
    """base64 encoded sequence had an incorrect length"""

class InvalidBase64CharactersDefect(MessageDefect):
    """base64 encoded sequence had characters not in base64 alphabet"""

class InvalidBase64LengthDefect(MessageDefect):
    """base64 encoded sequence had invalid length (1 mod 4)"""

# These errors are specific to header parsing.

class HeaderDefect(MessageDefect):
    """Base class for a header defect."""

    def __init__(self, *args, **kw):
        super().__init__(*args, **kw)

class InvalidHeaderDefect(HeaderDefect):
    """Header is not valid, message gives details."""

class HeaderMissingRequiredValue(HeaderDefect):
    """A header that must have a value had none"""

class NonPrintableDefect(HeaderDefect):
    """ASCII characters outside the ascii-printable range found"""

    def __init__(self, non_printables):
        super().__init__(non_printables)
        self.non_printables = non_printables

    def __str__(self):
        return ("the following ASCII non-printables found in header: "
            "{}".format(self.non_printables))

class ObsoleteHeaderDefect(HeaderDefect):
    """Header uses syntax declared obsolete by RFC 5322"""

class NonASCIILocalPartDefect(HeaderDefect):
    """local_part contains non-ASCII characters"""
    # This defect only occurs during unicode parsing, not when
    # parsing messages decoded from binary.

class InvalidDateDefect(HeaderDefect):
    """Header has unparsable or invalid date"""
```
