## Supplementary software v0.2.1 for "Virtual control arms for paediatric myopia trials: external validation of axial-elongation models": feedparser.py

```
# Copyright (C) 2004-2006 Python Software Foundation
# Authors: Baxter, Wouters and Warsaw
# Contact: email-sig@python.org

"""FeedParser - An email feed parser.

The feed parser implements an interface for incrementally parsing an email
message, line by line.  This has advantages for certain applications, such as
those reading email messages off a socket.

FeedParser.feed() is the primary interface for pushing new data into the
parser.  It returns when there's nothing more it can do with the available
data.  When you have no more data to push into the parser, call .close().
This completes the parsing and returns the root message object.

The other advantage of this parser is that it will never raise a parsing
exception.  Instead, when it finds something unexpected, it adds a 'defect' to
the current message.  Defects are just instances that live on the message
object's .defects attribute.
"""

__all__ = ['FeedParser', 'BytesFeedParser']

import re

from email import errors
from email._policybase import compat32
from collections import deque
from io import StringIO

NLCRE = re.compile(r'\r\n|\r|\n')
NLCRE_bol = re.compile(r'(\r\n|\r|\n)')
NLCRE_eol = re.compile(r'(\r\n|\r|\n)\Z')
NLCRE_crack = re.compile(r'(\r\n|\r|\n)')
# RFC 2822 $3.6.8 Optional fields.  ftext is %d33-57 / %d59-126, Any character
# except controls, SP, and ":".
headerRE = re.compile(r'^(From |[\041-\071\073-\176]*:|[\t ])')
EMPTYSTRING = ''
NL = '\n'
boundaryendRE = re.compile(
    r'(?P<end>--)?(?P<ws>[ \t]*)(?P<linesep>\r\n|\r|\n)?$')

NeedMoreData = object()


class BufferedSubFile(object):
    """A file-ish object that can have new data loaded into it.

    You can also push and pop line-matching predicates onto a stack.  When the
    current predicate matches the current line, a false EOF response
    (i.e. empty string) is returned instead.  This lets the parser adhere to a
    simple abstraction -- it parses until EOF closes the current message.
    """
    def __init__(self):
        # Text stream of the last partial line pushed into this object.
        # See issue 22233 for why this is a text stream and not a list.
        self._partial = StringIO(newline='')
        # A deque of full, pushed lines
        self._lines = deque()
        # The stack of false-EOF checking predicates.
        self._eofstack = []
        # A flag indicating whether the file has been closed or not.
        self._closed = False

    def push_eof_matcher(self, pred):
        self._eofstack.append(pred)

    def pop_eof_matcher(self):
        return self._eofstack.pop()

    def close(self):
        # Don't forget any trailing partial line.
        self._partial.seek(0)
        self.pushlines(self._partial.readlines())
        self._partial.seek(0)
        self._partial.truncate()
        self._closed = True

    def readline(self):
        if not self._lines:
            if self._closed:
                return ''
            return NeedMoreData
        # Pop the line off the stack and see if it matches the current
        # false-EOF predicate.
        line = self._lines.popleft()
        # RFC 2046, section 5.1.2 requires us to recognize outer level
        # boundaries at any level of inner nesting.  Do this, but be sure it's
        # in the order of most to least nested.
        for ateof in reversed(self._eofstack):
            if ateof(line):
                # We're at the false EOF.  But push the last line back first.
                self._lines.appendleft(line)
                return ''
        return line

    def unreadline(self, line):
        # Let the consumer push a line back into the buffer.
        assert line is not NeedMoreData
        self._lines.appendleft(line)

    def push(self, data):
        """Push some new data into this object."""
        self._partial.write(data)
        if '\n' not in data and '\r' not in data:
            # No new complete lines, wait for more.
            return

        # Crack into lines, preserving the linesep characters.
        self._partial.seek(0)
        parts = self._partial.readlines()
        self._partial.seek(0)
        self._partial.truncate()

        # If the last element of the list does not end in a newline, then treat
        # it as a partial line.  We only check for '\n' here because a line
        # ending with '\r' might be a line that was split in the middle of a
        # '\r\n' sequence (see bugs 1555570 and 1721862).
        if not parts[-1].endswith('\n'):
            self._partial.write(parts.pop())
        self.pushlines(parts)

    def pushlines(self, lines):
        self._lines.extend(lines)

    def __iter__(self):
        return self

    def __next__(self):
        line = self.readline()
        if line == '':
            raise StopIteration
        return line


class FeedParser:
    """A feed-style parser of email."""

    def __init__(self, _factory=None, *, policy=compat32):
        """_factory is called with no arguments to create a new message obj

        The policy keyword specifies a policy object that controls a number of
        aspects of the parser's operation.  The default policy maintains
        backward compatibility.

        """
        self.policy = policy
        self._old_style_factory = False
        if _factory is None:
            if policy.message_factory is None:
                from email.message import Message
                self._factory = Message
            else:
                self._factory = policy.message_factory
        else:
            self._factory = _factory
            try:
                _factory(policy=self.policy)
            except TypeError:
                # Assume this is an old-style factory
                self._old_style_factory = True
        self._input = BufferedSubFile()
        self._msgstack = []
        self._parse = self._parsegen().__next__
        self._cur = None
        self._last = None
        self._headersonly = False

    # Non-public interface for supporting Parser's headersonly flag
    def _set_headersonly(self):
        self._headersonly = True

    def feed(self, data):
        """Push more data into the parser."""
        self._input.push(data)
        self._call_parse()

    def _call_parse(self):
        try:
            self._parse()
        except StopIteration:
            pass

    def close(self):
        """Parse all remaining data and return the root message object."""
        self._input.close()
        self._call_parse()
        root = self._pop_message()
        assert not self._msgstack
        # Look for final set of defects
        if root.get_content_maintype() == 'multipart' \
               and not root.is_multipart() and not self._headersonly:
            defect = errors.MultipartInvariantViolationDefect()
            self.policy.handle_defect(root, defect)
        return root

    def _new_message(self):
        if self._old_style_factory:
            msg = self._factory()
        else:
            msg = self._factory(policy=self.policy)
        if self._cur and self._cur.get_content_type() == 'multipart/digest':
            msg.set_default_type('message/rfc822')
        if self._msgstack:
            self._msgstack[-1].attach(msg)
        self._msgstack.append(msg)
        self._cur = msg
        self._last = msg

    def _pop_message(self):
        retval = self._msgstack.pop()
        if self._msgstack:
            self._cur = self._msgstack[-1]
        else:
            self._cur = None
        return retval

    def _parsegen(self):
        # Create a new message and start by parsing headers.
        self._new_message()
        headers = []
        # Collect the headers, searching for a line that doesn't match the RFC
        # 2822 header or continuation pattern (including an empty line).
        for line in self._input:
            if line is NeedMoreData:
                yield NeedMoreData
                continue
            if not headerRE.match(line):
                # If we saw the RFC defined header/body separator
                # (i.e. newline), just throw it away. Otherwise the line is
                # part of the body so push it back.
                if not NLCRE.match(line):
                    defect = errors.MissingHeaderBodySeparatorDefect()
                    self.policy.handle_defect(self._cur, defect)
                    self._input.unreadline(line)
                break
            headers.append(line)
        # Done with the headers, so parse them and figure out what we're
        # supposed to see in the body of the message.
        self._parse_headers(headers)
        # Headers-only parsing is a backwards compatibility hack, which was
        # necessary in the older parser, which could raise errors.  All
        # remaining lines in the input are thrown into the message body.
        if self._headersonly:
            lines = []
            while True:
                line = self._input.readline()
                if line is NeedMoreData:
                    yield NeedMoreData
                    continue
                if line == '':
                    break
                lines.append(line)
            self._cur.set_payload(EMPTYSTRING.join(lines))
            return
        if self._cur.get_content_type() == 'message/delivery-status':
            # message/delivery-status contains blocks of headers separated by
            # a blank line.  We'll represent each header block as a separate
            # nested message object, but the processing is a bit different
            # than standard message/* types because there is no body for the
            # nested messages.  A blank line separates the subparts.
            while True:
                self._input.push_eof_matcher(NLCRE.match)
                for retval in self._parsegen():
                    if retval is NeedMoreData:
                        yield NeedMoreData
                        continue
                    break
                self._pop_message()
                # We need to pop the EOF matcher in order to tell if we're at
                # the end of the current file, not the end of the last block
                # of message headers.
                self._input.pop_eof_matcher()
                # The input stream must be sitting at the newline or at the
                # EOF.  We want to see if we're at the end of this subpart, so
                # first consume the blank line, then test the next line to see
                # if we're at this subpart's EOF.
                while True:
                    line = self._input.readline()
                    if line is NeedMoreData:
                        yield NeedMoreData
                        continue
                    break
                while True:
                    line = self._input.readline()
                    if line is NeedMoreData:
                        yield NeedMoreData
                        continue
                    break
                if line == '':
                    break
                # Not at EOF so this is a line we're going to need.
                self._input.unreadline(line)
            return
        if self._cur.get_content_maintype() == 'message':
            # The message claims to be a message/* type, then what follows is
            # another RFC 2822 message.
            for retval in self._parsegen():
                if retval is NeedMoreData:
                    yield NeedMoreData
                    continue
                break
            self._pop_message()
            return
        if self._cur.get_content_maintype() == 'multipart':
            boundary = self._cur.get_boundary()
            if boundary is None:
                # The message /claims/ to be a multipart but it has not
                # defined a boundary.  That's a problem which we'll handle by
                # reading everything until the EOF and marking the message as
                # defective.
                defect = errors.NoBoundaryInMultipartDefect()
                self.policy.handle_defect(self._cur, defect)
                lines = []
                for line in self._input:
                    if line is NeedMoreData:
                        yield NeedMoreData
                        continue
                    lines.append(line)
                self._cur.set_payload(EMPTYSTRING.join(lines))
                return
            # Make sure a valid content type was specified per RFC 2045:6.4.
            if (str(self._cur.get('content-transfer-encoding', '8bit')).lower()
                    not in ('7bit', '8bit', 'binary')):
                defect = errors.InvalidMultipartContentTransferEncodingDefect()
                self.policy.handle_defect(self._cur, defect)
            # Create a line match predicate which matches the inter-part
            # boundary as well as the end-of-multipart boundary.  Don't push
            # this onto the input stream until we've scanned past the
            # preamble.
            separator = '--' + boundary
            def boundarymatch(line):
                if not line.startswith(separator):
                    return None
                return boundaryendRE.match(line, len(separator))
            capturing_preamble = True
            preamble = []
            linesep = False
            close_boundary_seen = False
            while True:
                line = self._input.readline()
                if line is NeedMoreData:
                    yield NeedMoreData
                    continue
                if line == '':
                    break
                mo = boundarymatch(line)
                if mo:
                    # If we're looking at the end boundary, we're done with
                    # this multipart.  If there was a newline at the end of
                    # the closing boundary, then we need to initialize the
                    # epilogue with the empty string (see below).
                    if mo.group('end'):
                        close_boundary_seen = True
                        linesep = mo.group('linesep')
                        break
                    # We saw an inter-part boundary.  Were we in the preamble?
                    if capturing_preamble:
                        if preamble:
                            # According to RFC 2046, the last newline belongs
                            # to the boundary.
                            lastline = preamble[-1]
                            eolmo = NLCRE_eol.search(lastline)
                            if eolmo:
                                preamble[-1] = lastline[:-len(eolmo.group(0))]
                            self._cur.preamble = EMPTYSTRING.join(preamble)
                        capturing_preamble = False
                        self._input.unreadline(line)
                        continue
                    # We saw a boundary separating two parts.  Consume any
                    # multiple boundary lines that may be following.  Our
                    # interpretation of RFC 2046 BNF grammar does not produce
                    # body parts within such double boundaries.
                    while True:
                        line = self._input.readline()
                        if line is NeedMoreData:
                            yield NeedMoreData
                            continue
                        mo = boundarymatch(line)
                        if not mo:
                            self._input.unreadline(line)
                            break
                    # Recurse to parse this subpart; the input stream points
                    # at the subpart's first line.
                    self._input.push_eof_matcher(boundarymatch)
                    for retval in self._parsegen():
                        if retval is NeedMoreData:
                            yield NeedMoreData
                            continue
                        break
                    # Because of RFC 2046, the newline preceding the boundary
                    # separator actually belongs to the boundary, not the
                    # previous subpart's payload (or epilogue if the previous
                    # part is a multipart).
                    if self._last.get_content_maintype() == 'multipart':
                        epilogue = self._last.epilogue
                        if epilogue == '':
                            self._last.epilogue = None
                        elif epilogue is not None:
                            mo = NLCRE_eol.search(epilogue)
                            if mo:
                                end = len(mo.group(0))
                                self._last.epilogue = epilogue[:-end]
                    else:
                        payload = self._last._payload
                        if isinstance(payload, str):
                            mo = NLCRE_eol.search(payload)
                            if mo:
                                payload = payload[:-len(mo.group(0))]
                                self._last._payload = payload
                    self._input.pop_eof_matcher()
                    self._pop_message()
                    # Set the multipart up for newline cleansing, which will
                    # happen if we're in a nested multipart.
                    self._last = self._cur
                else:
                    # I think we must be in the preamble
                    assert capturing_preamble
                    preamble.append(line)
            # We've seen either the EOF or the end boundary.  If we're still
            # capturing the preamble, we never saw the start boundary.  Note
            # that as a defect and store the captured text as the payload.
            if capturing_preamble:
                defect = errors.StartBoundaryNotFoundDefect()
                self.policy.handle_defect(self._cur, defect)
                self._cur.set_payload(EMPTYSTRING.join(preamble))
                epilogue = []
                for line in self._input:
                    if line is NeedMoreData:
                        yield NeedMoreData
                        continue
                self._cur.epilogue = EMPTYSTRING.join(epilogue)
                return
            # If we're not processing the preamble, then we might have seen
            # EOF without seeing that end boundary...that is also a defect.
            if not close_boundary_seen:
                defect = errors.CloseBoundaryNotFoundDefect()
                self.policy.handle_defect(self._cur, defect)
                return
            # Everything from here to the EOF is epilogue.  If the end boundary
            # ended in a newline, we'll need to make sure the epilogue isn't
            # None
            if linesep:
                epilogue = ['']
            else:
                epilogue = []
            for line in self._input:
                if line is NeedMoreData:
                    yield NeedMoreData
                    continue
                epilogue.append(line)
            # Any CRLF at the front of the epilogue is not technically part of
            # the epilogue.  Also, watch out for an empty string epilogue,
            # which means a single newline.
            if epilogue:
                firstline = epilogue[0]
                bolmo = NLCRE_bol.match(firstline)
                if bolmo:
                    epilogue[0] = firstline[len(bolmo.group(0)):]
            self._cur.epilogue = EMPTYSTRING.join(epilogue)
            return
        # Otherwise, it's some non-multipart type, so the entire rest of the
        # file contents becomes the payload.
        lines = []
        for line in self._input:
            if line is NeedMoreData:
                yield NeedMoreData
                continue
            lines.append(line)
        self._cur.set_payload(EMPTYSTRING.join(lines))

    def _parse_headers(self, lines):
        # Passed a list of lines that make up the headers for the current msg
        lastheader = ''
        lastvalue = []
        for lineno, line in enumerate(lines):
            # Check for continuation
            if line[0] in ' \t':
                if not lastheader:
                    # The first line of the headers was a continuation.  This
                    # is illegal, so let's note the defect, store the illegal
                    # line, and ignore it for purposes of headers.
                    defect = errors.FirstHeaderLineIsContinuationDefect(line)
                    self.policy.handle_defect(self._cur, defect)
                    continue
                lastvalue.append(line)
                continue
            if lastheader:
                self._cur.set_raw(*self.policy.header_source_parse(lastvalue))
                lastheader, lastvalue = '', []
            # Check for envelope header, i.e. unix-from
            if line.startswith('From '):
                if lineno == 0:
                    # Strip off the trailing newline
                    mo = NLCRE_eol.search(line)
                    if mo:
                        line = line[:-len(mo.group(0))]
                    self._cur.set_unixfrom(line)
                    continue
                elif lineno == len(lines) - 1:
                    # Something looking like a unix-from at the end - it's
                    # probably the first line of the body, so push back the
                    # line and stop.
                    self._input.unreadline(line)
                    return
                else:
                    # Weirdly placed unix-from line.  Note this as a defect
                    # and ignore it.
                    defect = errors.MisplacedEnvelopeHeaderDefect(line)
                    self._cur.defects.append(defect)
                    continue
            # Split the line on the colon separating field name from value.
            # There will always be a colon, because if there wasn't the part of
            # the parser that calls us would have started parsing the body.
            i = line.find(':')

            # If the colon is on the start of the line the header is clearly
            # malformed, but we might be able to salvage the rest of the
            # message. Track the error but keep going.
            if i == 0:
                defect = errors.InvalidHeaderDefect("Missing header name.")
                self._cur.defects.append(defect)
                continue

            assert i>0, "_parse_headers fed line with no : and no leading WS"
            lastheader = line[:i]
            lastvalue = [line]
        # Done with all the lines, so handle the last header.
        if lastheader:
            self._cur.set_raw(*self.policy.header_source_parse(lastvalue))


class BytesFeedParser(FeedParser):
    """Like FeedParser, but feed accepts bytes."""

    def feed(self, data):
        super().feed(data.decode('ascii', 'surrogateescape'))
```
