## Supplementary software v0.2.1 for "Virtual control arms for paediatric myopia trials: external validation of axial-elongation models": generator.py

```
# Copyright (C) 2001-2010 Python Software Foundation
# Author: Barry Warsaw
# Contact: email-sig@python.org

"""Classes to generate plain text from a message object tree."""

__all__ = ['Generator', 'DecodedGenerator', 'BytesGenerator']

import re
import sys
import time
import random

from copy import deepcopy
from io import StringIO, BytesIO
from email.utils import _has_surrogates
from email.errors import HeaderWriteError

UNDERSCORE = '_'
NL = '\n'  # XXX: no longer used by the code below.

NLCRE = re.compile(r'\r\n|\r|\n')
fcre = re.compile(r'^From ', re.MULTILINE)
NEWLINE_WITHOUT_FWSP = re.compile(r'\r\n[^ \t]|\r[^ \n\t]|\n[^ \t]')


class Generator:
    """Generates output from a Message object tree.

    This basic generator writes the message to the given file object as plain
    text.
    """
    #
    # Public interface
    #

    def __init__(self, outfp, mangle_from_=None, maxheaderlen=None, *,
                 policy=None):
        """Create the generator for message flattening.

        outfp is the output file-like object for writing the message to.  It
        must have a write() method.

        Optional mangle_from_ is a flag that, when True (the default if policy
        is not set), escapes From_ lines in the body of the message by putting
        a `>' in front of them.

        Optional maxheaderlen specifies the longest length for a non-continued
        header.  When a header line is longer (in characters, with tabs
        expanded to 8 spaces) than maxheaderlen, the header will split as
        defined in the Header class.  Set maxheaderlen to zero to disable
        header wrapping.  The default is 78, as recommended (but not required)
        by RFC 2822.

        The policy keyword specifies a policy object that controls a number of
        aspects of the generator's operation.  If no policy is specified,
        the policy associated with the Message object passed to the
        flatten method is used.

        """

        if mangle_from_ is None:
            mangle_from_ = True if policy is None else policy.mangle_from_
        self._fp = outfp
        self._mangle_from_ = mangle_from_
        self.maxheaderlen = maxheaderlen
        self.policy = policy

    def write(self, s):
        # Just delegate to the file object
        self._fp.write(s)

    def flatten(self, msg, unixfrom=False, linesep=None):
        r"""Print the message object tree rooted at msg to the output file
        specified when the Generator instance was created.

        unixfrom is a flag that forces the printing of a Unix From_ delimiter
        before the first object in the message tree.  If the original message
        has no From_ delimiter, a `standard' one is crafted.  By default, this
        is False to inhibit the printing of any From_ delimiter.

        Note that for subobjects, no From_ line is printed.

        linesep specifies the characters used to indicate a new line in
        the output.  The default value is determined by the policy specified
        when the Generator instance was created or, if none was specified,
        from the policy associated with the msg.

        """
        # We use the _XXX constants for operating on data that comes directly
        # from the msg, and _encoded_XXX constants for operating on data that
        # has already been converted (to bytes in the BytesGenerator) and
        # inserted into a temporary buffer.
        policy = msg.policy if self.policy is None else self.policy
        if linesep is not None:
            policy = policy.clone(linesep=linesep)
        if self.maxheaderlen is not None:
            policy = policy.clone(max_line_length=self.maxheaderlen)
        self._NL = policy.linesep
        self._encoded_NL = self._encode(self._NL)
        self._EMPTY = ''
        self._encoded_EMPTY = self._encode(self._EMPTY)
        # Because we use clone (below) when we recursively process message
        # subparts, and because clone uses the computed policy (not None),
        # submessages will automatically get set to the computed policy when
        # they are processed by this code.
        old_gen_policy = self.policy
        old_msg_policy = msg.policy
        try:
            self.policy = policy
            msg.policy = policy
            if unixfrom:
                ufrom = msg.get_unixfrom()
                if not ufrom:
                    ufrom = 'From nobody ' + time.ctime(time.time())
                self.write(ufrom + self._NL)
            self._write(msg)
        finally:
            self.policy = old_gen_policy
            msg.policy = old_msg_policy

    def clone(self, fp):
        """Clone this generator with the exact same options."""
        return self.__class__(fp,
                              self._mangle_from_,
                              None, # Use policy setting, which we've adjusted
                              policy=self.policy)

    #
    # Protected interface - undocumented ;/
    #

    # Note that we use 'self.write' when what we are writing is coming from
    # the source, and self._fp.write when what we are writing is coming from a
    # buffer (because the Bytes subclass has already had a chance to transform
    # the data in its write method in that case).  This is an entirely
    # pragmatic split determined by experiment; we could be more general by
    # always using write and having the Bytes subclass write method detect when
    # it has already transformed the input; but, since this whole thing is a
    # hack anyway this seems good enough.

    def _new_buffer(self):
        # BytesGenerator overrides this to return BytesIO.
        return StringIO()

    def _encode(self, s):
        # BytesGenerator overrides this to encode strings to bytes.
        return s

    def _write_lines(self, lines):
        # We have to transform the line endings.
        if not lines:
            return
        lines = NLCRE.split(lines)
        for line in lines[:-1]:
            self.write(line)
            self.write(self._NL)
        if lines[-1]:
            self.write(lines[-1])
        # XXX logic tells me this else should be needed, but the tests fail
        # with it and pass without it.  (NLCRE.split ends with a blank element
        # if and only if there was a trailing newline.)
        #else:
        #    self.write(self._NL)

    def _write(self, msg):
        # We can't write the headers yet because of the following scenario:
        # say a multipart message includes the boundary string somewhere in
        # its body.  We'd have to calculate the new boundary /before/ we write
        # the headers so that we can write the correct Content-Type:
        # parameter.
        #
        # The way we do this, so as to make the _handle_*() methods simpler,
        # is to cache any subpart writes into a buffer.  Then we write the
        # headers and the buffer contents.  That way, subpart handlers can
        # Do The Right Thing, and can still modify the Content-Type: header if
        # necessary.
        oldfp = self._fp
        try:
            self._munge_cte = None
            self._fp = sfp = self._new_buffer()
            self._dispatch(msg)
        finally:
            self._fp = oldfp
            munge_cte = self._munge_cte
            del self._munge_cte
        # If we munged the cte, copy the message again and re-fix the CTE.
        if munge_cte:
            msg = deepcopy(msg)
            # Preserve the header order if the CTE header already exists.
            if msg.get('content-transfer-encoding') is None:
                msg['Content-Transfer-Encoding'] = munge_cte[0]
            else:
                msg.replace_header('content-transfer-encoding', munge_cte[0])
            msg.replace_header('content-type', munge_cte[1])
        # Write the headers.  First we see if the message object wants to
        # handle that itself.  If not, we'll do it generically.
        meth = getattr(msg, '_write_headers', None)
        if meth is None:
            self._write_headers(msg)
        else:
            meth(self)
        self._fp.write(sfp.getvalue())

    def _dispatch(self, msg):
        # Get the Content-Type: for the message, then try to dispatch to
        # self._handle_<maintype>_<subtype>().  If there's no handler for the
        # full MIME type, then dispatch to self._handle_<maintype>().  If
        # that's missing too, then dispatch to self._writeBody().
        main = msg.get_content_maintype()
        sub = msg.get_content_subtype()
        specific = UNDERSCORE.join((main, sub)).replace('-', '_')
        meth = getattr(self, '_handle_' + specific, None)
        if meth is None:
            generic = main.replace('-', '_')
            meth = getattr(self, '_handle_' + generic, None)
            if meth is None:
                meth = self._writeBody
        meth(msg)

    #
    # Default handlers
    #

    def _write_headers(self, msg):
        for h, v in msg.raw_items():
            folded = self.policy.fold(h, v)
            if self.policy.verify_generated_headers:
                linesep = self.policy.linesep
                if not folded.endswith(self.policy.linesep):
                    raise HeaderWriteError(
                        f'folded header does not end with {linesep!r}: {folded!r}')
                if NEWLINE_WITHOUT_FWSP.search(folded.removesuffix(linesep)):
                    raise HeaderWriteError(
                        f'folded header contains newline: {folded!r}')
            self.write(folded)
        # A blank line always separates headers from body
        self.write(self._NL)

    #
    # Handlers for writing types and subtypes
    #

    def _handle_text(self, msg):
        payload = msg.get_payload()
        if payload is None:
            return
        if not isinstance(payload, str):
            raise TypeError('string payload expected: %s' % type(payload))
        if _has_surrogates(msg._payload):
            charset = msg.get_param('charset')
            if charset is not None:
                # XXX: This copy stuff is an ugly hack to avoid modifying the
                # existing message.
                msg = deepcopy(msg)
                del msg['content-transfer-encoding']
                msg.set_payload(msg._payload, charset)
                payload = msg.get_payload()
                self._munge_cte = (msg['content-transfer-encoding'],
                                   msg['content-type'])
        if self._mangle_from_:
            payload = fcre.sub('>From ', payload)
        self._write_lines(payload)

    # Default body handler
    _writeBody = _handle_text

    def _handle_multipart(self, msg):
        # The trick here is to write out each part separately, merge them all
        # together, and then make sure that the boundary we've chosen isn't
        # present in the payload.
        msgtexts = []
        subparts = msg.get_payload()
        if subparts is None:
            subparts = []
        elif isinstance(subparts, str):
            # e.g. a non-strict parse of a message with no starting boundary.
            self.write(subparts)
            return
        elif not isinstance(subparts, list):
            # Scalar payload
            subparts = [subparts]
        for part in subparts:
            s = self._new_buffer()
            g = self.clone(s)
            g.flatten(part, unixfrom=False, linesep=self._NL)
            msgtexts.append(s.getvalue())
        # BAW: What about boundaries that are wrapped in double-quotes?
        boundary = msg.get_boundary()
        if not boundary:
            # Create a boundary that doesn't appear in any of the
            # message texts.
            alltext = self._encoded_NL.join(msgtexts)
            boundary = self._make_boundary(alltext)
            msg.set_boundary(boundary)
        # If there's a preamble, write it out, with a trailing CRLF
        if msg.preamble is not None:
            if self._mangle_from_:
                preamble = fcre.sub('>From ', msg.preamble)
            else:
                preamble = msg.preamble
            self._write_lines(preamble)
            self.write(self._NL)
        # dash-boundary transport-padding CRLF
        self.write('--' + boundary + self._NL)
        # body-part
        if msgtexts:
            self._fp.write(msgtexts.pop(0))
        # *encapsulation
        # --> delimiter transport-padding
        # --> CRLF body-part
        for body_part in msgtexts:
            # delimiter transport-padding CRLF
            self.write(self._NL + '--' + boundary + self._NL)
            # body-part
            self._fp.write(body_part)
        # close-delimiter transport-padding
        self.write(self._NL + '--' + boundary + '--' + self._NL)
        if msg.epilogue is not None:
            if self._mangle_from_:
                epilogue = fcre.sub('>From ', msg.epilogue)
            else:
                epilogue = msg.epilogue
            self._write_lines(epilogue)

    def _handle_multipart_signed(self, msg):
        # The contents of signed parts has to stay unmodified in order to keep
        # the signature intact per RFC1847 2.1, so we disable header wrapping.
        # RDM: This isn't enough to completely preserve the part, but it helps.
        p = self.policy
        self.policy = p.clone(max_line_length=0)
        try:
            self._handle_multipart(msg)
        finally:
            self.policy = p

    def _handle_message_delivery_status(self, msg):
        # We can't just write the headers directly to self's file object
        # because this will leave an extra newline between the last header
        # block and the boundary.  Sigh.
        blocks = []
        for part in msg.get_payload():
            s = self._new_buffer()
            g = self.clone(s)
            g.flatten(part, unixfrom=False, linesep=self._NL)
            text = s.getvalue()
            lines = text.split(self._encoded_NL)
            # Strip off the unnecessary trailing empty line
            if lines and lines[-1] == self._encoded_EMPTY:
                blocks.append(self._encoded_NL.join(lines[:-1]))
            else:
                blocks.append(text)
        # Now join all the blocks with an empty line.  This has the lovely
        # effect of separating each block with an empty line, but not adding
        # an extra one after the last one.
        self._fp.write(self._encoded_NL.join(blocks))

    def _handle_message(self, msg):
        s = self._new_buffer()
        g = self.clone(s)
        # The payload of a message/rfc822 part should be a multipart sequence
        # of length 1.  The zeroth element of the list should be the Message
        # object for the subpart.  Extract that object, stringify it, and
        # write it out.
        # Except, it turns out, when it's a string instead, which happens when
        # and only when HeaderParser is used on a message of mime type
        # message/rfc822.  Such messages are generated by, for example,
        # Groupwise when forwarding unadorned messages.  (Issue 7970.)  So
        # in that case we just emit the string body.
        payload = msg._payload
        if isinstance(payload, list):
            g.flatten(msg.get_payload(0), unixfrom=False, linesep=self._NL)
            payload = s.getvalue()
        else:
            payload = self._encode(payload)
        self._fp.write(payload)

    # This used to be a module level function; we use a classmethod for this
    # and _compile_re so we can continue to provide the module level function
    # for backward compatibility by doing
    #   _make_boundary = Generator._make_boundary
    # at the end of the module.  It *is* internal, so we could drop that...
    @classmethod
    def _make_boundary(cls, text=None):
        # Craft a random boundary.  If text is given, ensure that the chosen
        # boundary doesn't appear in the text.
        token = random.randrange(sys.maxsize)
        boundary = ('=' * 15) + (_fmt % token) + '=='
        if text is None:
            return boundary
        b = boundary
        counter = 0
        while True:
            cre = cls._compile_re('^--' + re.escape(b) + '(--)?$', re.MULTILINE)
            if not cre.search(text):
                break
            b = boundary + '.' + str(counter)
            counter += 1
        return b

    @classmethod
    def _compile_re(cls, s, flags):
        return re.compile(s, flags)


class BytesGenerator(Generator):
    """Generates a bytes version of a Message object tree.

    Functionally identical to the base Generator except that the output is
    bytes and not string.  When surrogates were used in the input to encode
    bytes, these are decoded back to bytes for output.  If the policy has
    cte_type set to 7bit, then the message is transformed such that the
    non-ASCII bytes are properly content transfer encoded, using the charset
    unknown-8bit.

    The outfp object must accept bytes in its write method.
    """

    def write(self, s):
        self._fp.write(s.encode('ascii', 'surrogateescape'))

    def _new_buffer(self):
        return BytesIO()

    def _encode(self, s):
        return s.encode('ascii')

    def _write_headers(self, msg):
        # This is almost the same as the string version, except for handling
        # strings with 8bit bytes.
        for h, v in msg.raw_items():
            self._fp.write(self.policy.fold_binary(h, v))
        # A blank line always separates headers from body
        self.write(self._NL)

    def _handle_text(self, msg):
        # If the string has surrogates the original source was bytes, so
        # just write it back out.
        if msg._payload is None:
            return
        if _has_surrogates(msg._payload) and not self.policy.cte_type=='7bit':
            if self._mangle_from_:
                msg._payload = fcre.sub(">From ", msg._payload)
            self._write_lines(msg._payload)
        else:
            super(BytesGenerator,self)._handle_text(msg)

    # Default body handler
    _writeBody = _handle_text

    @classmethod
    def _compile_re(cls, s, flags):
        return re.compile(s.encode('ascii'), flags)


_FMT = '[Non-text (%(type)s) part of message omitted, filename %(filename)s]'

class DecodedGenerator(Generator):
    """Generates a text representation of a message.

    Like the Generator base class, except that non-text parts are substituted
    with a format string representing the part.
    """
    def __init__(self, outfp, mangle_from_=None, maxheaderlen=None, fmt=None, *,
                 policy=None):
        """Like Generator.__init__() except that an additional optional
        argument is allowed.

        Walks through all subparts of a message.  If the subpart is of main
        type `text', then it prints the decoded payload of the subpart.

        Otherwise, fmt is a format string that is used instead of the message
        payload.  fmt is expanded with the following keywords (in
        %(keyword)s format):

        type       : Full MIME type of the non-text part
        maintype   : Main MIME type of the non-text part
        subtype    : Sub-MIME type of the non-text part
        filename   : Filename of the non-text part
        description: Description associated with the non-text part
        encoding   : Content transfer encoding of the non-text part

        The default value for fmt is None, meaning

        [Non-text (%(type)s) part of message omitted, filename %(filename)s]
        """
        Generator.__init__(self, outfp, mangle_from_, maxheaderlen,
                           policy=policy)
        if fmt is None:
            self._fmt = _FMT
        else:
            self._fmt = fmt

    def _dispatch(self, msg):
        for part in msg.walk():
            maintype = part.get_content_maintype()
            if maintype == 'text':
                print(part.get_payload(decode=False), file=self)
            elif maintype == 'multipart':
                # Just skip this
                pass
            else:
                print(self._fmt % {
                    'type'       : part.get_content_type(),
                    'maintype'   : part.get_content_maintype(),
                    'subtype'    : part.get_content_subtype(),
                    'filename'   : part.get_filename('[no filename]'),
                    'description': part.get('Content-Description',
                                            '[no description]'),
                    'encoding'   : part.get('Content-Transfer-Encoding',
                                            '[no encoding]'),
                    }, file=self)


# Helper used by Generator._make_boundary
_width = len(repr(sys.maxsize-1))
_fmt = '%%0%dd' % _width

# Backward compatibility
_make_boundary = Generator._make_boundary
```
