## Supplementary software v0.2.1 for "Virtual control arms for paediatric myopia trials: external validation of axial-elongation models": header.py

```
# Copyright (C) 2002-2007 Python Software Foundation
# Author: Ben Gertzfield, Barry Warsaw
# Contact: email-sig@python.org

"""Header encoding and decoding functionality."""

__all__ = [
    'Header',
    'decode_header',
    'make_header',
    ]

import re
import binascii

import email.quoprimime
import email.base64mime

from email.errors import HeaderParseError
from email import charset as _charset
Charset = _charset.Charset

NL = '\n'
SPACE = ' '
BSPACE = b' '
SPACE8 = ' ' * 8
EMPTYSTRING = ''
MAXLINELEN = 78
FWS = ' \t'

USASCII = Charset('us-ascii')
UTF8 = Charset('utf-8')

# Match encoded-word strings in the form =?charset?q?Hello_World?=
ecre = re.compile(r'''
  =\?                   # literal =?
  (?P<charset>[^?]*?)   # non-greedy up to the next ? is the charset
  \?                    # literal ?
  (?P<encoding>[qQbB])  # either a "q" or a "b", case insensitive
  \?                    # literal ?
  (?P<encoded>.*?)      # non-greedy up to the next ?= is the encoded string
  \?=                   # literal ?=
  ''', re.VERBOSE | re.MULTILINE)

# Field name regexp, including trailing colon, but not separating whitespace,
# according to RFC 2822.  Character range is from tilde to exclamation mark.
# For use with .match()
fcre = re.compile(r'[\041-\176]+:$')

# Find a header embedded in a putative header value.  Used to check for
# header injection attack.
_embedded_header = re.compile(r'\n[^ \t]+:')


# Helpers
_max_append = email.quoprimime._max_append


def decode_header(header):
    """Decode a message header value without converting charset.

    Returns a list of (string, charset) pairs containing each of the decoded
    parts of the header.  Charset is None for non-encoded parts of the header,
    otherwise a lower-case string containing the name of the character set
    specified in the encoded string.

    header may be a string that may or may not contain RFC2047 encoded words,
    or it may be a Header object.

    An email.errors.HeaderParseError may be raised when certain decoding error
    occurs (e.g. a base64 decoding exception).
    """
    # If it is a Header object, we can just return the encoded chunks.
    if hasattr(header, '_chunks'):
        return [(_charset._encode(string, str(charset)), str(charset))
                    for string, charset in header._chunks]
    # If no encoding, just return the header with no charset.
    if not ecre.search(header):
        return [(header, None)]
    # First step is to parse all the encoded parts into triplets of the form
    # (encoded_string, encoding, charset).  For unencoded strings, the last
    # two parts will be None.
    words = []
    for line in header.splitlines():
        parts = ecre.split(line)
        first = True
        while parts:
            unencoded = parts.pop(0)
            if first:
                unencoded = unencoded.lstrip()
                first = False
            if unencoded:
                words.append((unencoded, None, None))
            if parts:
                charset = parts.pop(0).lower()
                encoding = parts.pop(0).lower()
                encoded = parts.pop(0)
                words.append((encoded, encoding, charset))
    # Now loop over words and remove words that consist of whitespace
    # between two encoded strings.
    droplist = []
    for n, w in enumerate(words):
        if n>1 and w[1] and words[n-2][1] and words[n-1][0].isspace():
            droplist.append(n-1)
    for d in reversed(droplist):
        del words[d]

    # The next step is to decode each encoded word by applying the reverse
    # base64 or quopri transformation.  decoded_words is now a list of the
    # form (decoded_word, charset).
    decoded_words = []
    for encoded_string, encoding, charset in words:
        if encoding is None:
            # This is an unencoded word.
            decoded_words.append((encoded_string, charset))
        elif encoding == 'q':
            word = email.quoprimime.header_decode(encoded_string)
            decoded_words.append((word, charset))
        elif encoding == 'b':
            paderr = len(encoded_string) % 4   # Postel's law: add missing padding
            if paderr:
                encoded_string += '==='[:4 - paderr]
            try:
                word = email.base64mime.decode(encoded_string)
            except binascii.Error:
                raise HeaderParseError('Base64 decoding error')
            else:
                decoded_words.append((word, charset))
        else:
            raise AssertionError('Unexpected encoding: ' + encoding)
    # Now convert all words to bytes and collapse consecutive runs of
    # similarly encoded words.
    collapsed = []
    last_word = last_charset = None
    for word, charset in decoded_words:
        if isinstance(word, str):
            word = bytes(word, 'raw-unicode-escape')
        if last_word is None:
            last_word = word
            last_charset = charset
        elif charset != last_charset:
            collapsed.append((last_word, last_charset))
            last_word = word
            last_charset = charset
        elif last_charset is None:
            last_word += BSPACE + word
        else:
            last_word += word
    collapsed.append((last_word, last_charset))
    return collapsed


def make_header(decoded_seq, maxlinelen=None, header_name=None,
                continuation_ws=' '):
    """Create a Header from a sequence of pairs as returned by decode_header()

    decode_header() takes a header value string and returns a sequence of
    pairs of the format (decoded_string, charset) where charset is the string
    name of the character set.

    This function takes one of those sequence of pairs and returns a Header
    instance.  Optional maxlinelen, header_name, and continuation_ws are as in
    the Header constructor.
    """
    h = Header(maxlinelen=maxlinelen, header_name=header_name,
               continuation_ws=continuation_ws)
    for s, charset in decoded_seq:
        # None means us-ascii but we can simply pass it on to h.append()
        if charset is not None and not isinstance(charset, Charset):
            charset = Charset(charset)
        h.append(s, charset)
    return h


class Header:
    def __init__(self, s=None, charset=None,
                 maxlinelen=None, header_name=None,
                 continuation_ws=' ', errors='strict'):
        """Create a MIME-compliant header that can contain many character sets.

        Optional s is the initial header value.  If None, the initial header
        value is not set.  You can later append to the header with .append()
        method calls.  s may be a byte string or a Unicode string, but see the
        .append() documentation for semantics.

        Optional charset serves two purposes: it has the same meaning as the
        charset argument to the .append() method.  It also sets the default
        character set for all subsequent .append() calls that omit the charset
        argument.  If charset is not provided in the constructor, the us-ascii
        charset is used both as s's initial charset and as the default for
        subsequent .append() calls.

        The maximum line length can be specified explicitly via maxlinelen. For
        splitting the first line to a shorter value (to account for the field
        header which isn't included in s, e.g. `Subject') pass in the name of
        the field in header_name.  The default maxlinelen is 78 as recommended
        by RFC 2822.

        continuation_ws must be RFC 2822 compliant folding whitespace (usually
        either a space or a hard tab) which will be prepended to continuation
        lines.

        errors is passed through to the .append() call.
        """
        if charset is None:
            charset = USASCII
        elif not isinstance(charset, Charset):
            charset = Charset(charset)
        self._charset = charset
        self._continuation_ws = continuation_ws
        self._chunks = []
        if s is not None:
            self.append(s, charset, errors)
        if maxlinelen is None:
            maxlinelen = MAXLINELEN
        self._maxlinelen = maxlinelen
        if header_name is None:
            self._headerlen = 0
        else:
            # Take the separating colon and space into account.
            self._headerlen = len(header_name) + 2

    def __str__(self):
        """Return the string value of the header."""
        self._normalize()
        uchunks = []
        lastcs = None
        lastspace = None
        for string, charset in self._chunks:
            # We must preserve spaces between encoded and non-encoded word
            # boundaries, which means for us we need to add a space when we go
            # from a charset to None/us-ascii, or from None/us-ascii to a
            # charset.  Only do this for the second and subsequent chunks.
            # Don't add a space if the None/us-ascii string already has
            # a space (trailing or leading depending on transition)
            nextcs = charset
            if nextcs == _charset.UNKNOWN8BIT:
                original_bytes = string.encode('ascii', 'surrogateescape')
                string = original_bytes.decode('ascii', 'replace')
            if uchunks:
                hasspace = string and self._nonctext(string[0])
                if lastcs not in (None, 'us-ascii'):
                    if nextcs in (None, 'us-ascii') and not hasspace:
                        uchunks.append(SPACE)
                        nextcs = None
                elif nextcs not in (None, 'us-ascii') and not lastspace:
                    uchunks.append(SPACE)
            lastspace = string and self._nonctext(string[-1])
            lastcs = nextcs
            uchunks.append(string)
        return EMPTYSTRING.join(uchunks)

    # Rich comparison operators for equality only.  BAW: does it make sense to
    # have or explicitly disable <, <=, >, >= operators?
    def __eq__(self, other):
        # other may be a Header or a string.  Both are fine so coerce
        # ourselves to a unicode (of the unencoded header value), swap the
        # args and do another comparison.
        return other == str(self)

    def append(self, s, charset=None, errors='strict'):
        """Append a string to the MIME header.

        Optional charset, if given, should be a Charset instance or the name
        of a character set (which will be converted to a Charset instance).  A
        value of None (the default) means that the charset given in the
        constructor is used.

        s may be a byte string or a Unicode string.  If it is a byte string
        (i.e. isinstance(s, str) is false), then charset is the encoding of
        that byte string, and a UnicodeError will be raised if the string
        cannot be decoded with that charset.  If s is a Unicode string, then
        charset is a hint specifying the character set of the characters in
        the string.  In either case, when producing an RFC 2822 compliant
        header using RFC 2047 rules, the string will be encoded using the
        output codec of the charset.  If the string cannot be encoded to the
        output codec, a UnicodeError will be raised.

        Optional `errors' is passed as the errors argument to the decode
        call if s is a byte string.
        """
        if charset is None:
            charset = self._charset
        elif not isinstance(charset, Charset):
            charset = Charset(charset)
        if not isinstance(s, str):
            input_charset = charset.input_codec or 'us-ascii'
            if input_charset == _charset.UNKNOWN8BIT:
                s = s.decode('us-ascii', 'surrogateescape')
            else:
                s = s.decode(input_charset, errors)
        # Ensure that the bytes we're storing can be decoded to the output
        # character set, otherwise an early error is raised.
        output_charset = charset.output_codec or 'us-ascii'
        if output_charset != _charset.UNKNOWN8BIT:
            try:
                s.encode(output_charset, errors)
            except UnicodeEncodeError:
                if output_charset!='us-ascii':
                    raise
                charset = UTF8
        self._chunks.append((s, charset))

    def _nonctext(self, s):
        """True if string s is not a ctext character of RFC822.
        """
        return s.isspace() or s in ('(', ')', '\\')

    def encode(self, splitchars=';, \t', maxlinelen=None, linesep='\n'):
        r"""Encode a message header into an RFC-compliant format.

        There are many issues involved in converting a given string for use in
        an email header.  Only certain character sets are readable in most
        email clients, and as header strings can only contain a subset of
        7-bit ASCII, care must be taken to properly convert and encode (with
        Base64 or quoted-printable) header strings.  In addition, there is a
        75-character length limit on any given encoded header field, so
        line-wrapping must be performed, even with double-byte character sets.

        Optional maxlinelen specifies the maximum length of each generated
        line, exclusive of the linesep string.  Individual lines may be longer
        than maxlinelen if a folding point cannot be found.  The first line
        will be shorter by the length of the header name plus ": " if a header
        name was specified at Header construction time.  The default value for
        maxlinelen is determined at header construction time.

        Optional splitchars is a string containing characters which should be
        given extra weight by the splitting algorithm during normal header
        wrapping.  This is in very rough support of RFC 2822's `higher level
        syntactic breaks':  split points preceded by a splitchar are preferred
        during line splitting, with the characters preferred in the order in
        which they appear in the string.  Space and tab may be included in the
        string to indicate whether preference should be given to one over the
        other as a split point when other split chars do not appear in the line
        being split.  Splitchars does not affect RFC 2047 encoded lines.

        Optional linesep is a string to be used to separate the lines of
        the value.  The default value is the most useful for typical
        Python applications, but it can be set to \r\n to produce RFC-compliant
        line separators when needed.
        """
        self._normalize()
        if maxlinelen is None:
            maxlinelen = self._maxlinelen
        # A maxlinelen of 0 means don't wrap.  For all practical purposes,
        # choosing a huge number here accomplishes that and makes the
        # _ValueFormatter algorithm much simpler.
        if maxlinelen == 0:
            maxlinelen = 1000000
        formatter = _ValueFormatter(self._headerlen, maxlinelen,
                                    self._continuation_ws, splitchars)
        lastcs = None
        hasspace = lastspace = None
        for string, charset in self._chunks:
            if hasspace is not None:
                hasspace = string and self._nonctext(string[0])
                if lastcs not in (None, 'us-ascii'):
                    if not hasspace or charset not in (None, 'us-ascii'):
                        formatter.add_transition()
                elif charset not in (None, 'us-ascii') and not lastspace:
                    formatter.add_transition()
            lastspace = string and self._nonctext(string[-1])
            lastcs = charset
            hasspace = False
            lines = string.splitlines()
            if lines:
                formatter.feed('', lines[0], charset)
            else:
                formatter.feed('', '', charset)
            for line in lines[1:]:
                formatter.newline()
                if charset.header_encoding is not None:
                    formatter.feed(self._continuation_ws, ' ' + line.lstrip(),
                                   charset)
                else:
                    sline = line.lstrip()
                    fws = line[:len(line)-len(sline)]
                    formatter.feed(fws, sline, charset)
            if len(lines) > 1:
                formatter.newline()
        if self._chunks:
            formatter.add_transition()
        value = formatter._str(linesep)
        if _embedded_header.search(value):
            raise HeaderParseError("header value appears to contain "
                "an embedded header: {!r}".format(value))
        return value

    def _normalize(self):
        # Step 1: Normalize the chunks so that all runs of identical charsets
        # get collapsed into a single unicode string.
        chunks = []
        last_charset = None
        last_chunk = []
        for string, charset in self._chunks:
            if charset == last_charset:
                last_chunk.append(string)
            else:
                if last_charset is not None:
                    chunks.append((SPACE.join(last_chunk), last_charset))
                last_chunk = [string]
                last_charset = charset
        if last_chunk:
            chunks.append((SPACE.join(last_chunk), last_charset))
        self._chunks = chunks


class _ValueFormatter:
    def __init__(self, headerlen, maxlen, continuation_ws, splitchars):
        self._maxlen = maxlen
        self._continuation_ws = continuation_ws
        self._continuation_ws_len = len(continuation_ws)
        self._splitchars = splitchars
        self._lines = []
        self._current_line = _Accumulator(headerlen)

    def _str(self, linesep):
        self.newline()
        return linesep.join(self._lines)

    def __str__(self):
        return self._str(NL)

    def newline(self):
        end_of_line = self._current_line.pop()
        if end_of_line != (' ', ''):
            self._current_line.push(*end_of_line)
        if len(self._current_line) > 0:
            if self._current_line.is_onlyws() and self._lines:
                self._lines[-1] += str(self._current_line)
            else:
                self._lines.append(str(self._current_line))
        self._current_line.reset()

    def add_transition(self):
        self._current_line.push(' ', '')

    def feed(self, fws, string, charset):
        # If the charset has no header encoding (i.e. it is an ASCII encoding)
        # then we must split the header at the "highest level syntactic break"
        # possible. Note that we don't have a lot of smarts about field
        # syntax; we just try to break on semi-colons, then commas, then
        # whitespace.  Eventually, this should be pluggable.
        if charset.header_encoding is None:
            self._ascii_split(fws, string, self._splitchars)
            return
        # Otherwise, we're doing either a Base64 or a quoted-printable
        # encoding which means we don't need to split the line on syntactic
        # breaks.  We can basically just find enough characters to fit on the
        # current line, minus the RFC 2047 chrome.  What makes this trickier
        # though is that we have to split at octet boundaries, not character
        # boundaries but it's only safe to split at character boundaries so at
        # best we can only get close.
        encoded_lines = charset.header_encode_lines(string, self._maxlengths())
        # The first element extends the current line, but if it's None then
        # nothing more fit on the current line so start a new line.
        try:
            first_line = encoded_lines.pop(0)
        except IndexError:
            # There are no encoded lines, so we're done.
            return
        if first_line is not None:
            self._append_chunk(fws, first_line)
        try:
            last_line = encoded_lines.pop()
        except IndexError:
            # There was only one line.
            return
        self.newline()
        self._current_line.push(self._continuation_ws, last_line)
        # Everything else are full lines in themselves.
        for line in encoded_lines:
            self._lines.append(self._continuation_ws + line)

    def _maxlengths(self):
        # The first line's length.
        yield self._maxlen - len(self._current_line)
        while True:
            yield self._maxlen - self._continuation_ws_len

    def _ascii_split(self, fws, string, splitchars):
        # The RFC 2822 header folding algorithm is simple in principle but
        # complex in practice.  Lines may be folded any place where "folding
        # white space" appears by inserting a linesep character in front of the
        # FWS.  The complication is that not all spaces or tabs qualify as FWS,
        # and we are also supposed to prefer to break at "higher level
        # syntactic breaks".  We can't do either of these without intimate
        # knowledge of the structure of structured headers, which we don't have
        # here.  So the best we can do here is prefer to break at the specified
        # splitchars, and hope that we don't choose any spaces or tabs that
        # aren't legal FWS.  (This is at least better than the old algorithm,
        # where we would sometimes *introduce* FWS after a splitchar, or the
        # algorithm before that, where we would turn all white space runs into
        # single spaces or tabs.)
        parts = re.split("(["+FWS+"]+)", fws+string)
        if parts[0]:
            parts[:0] = ['']
        else:
            parts.pop(0)
        for fws, part in zip(*[iter(parts)]*2):
            self._append_chunk(fws, part)

    def _append_chunk(self, fws, string):
        self._current_line.push(fws, string)
        if len(self._current_line) > self._maxlen:
            # Find the best split point, working backward from the end.
            # There might be none, on a long first line.
            for ch in self._splitchars:
                for i in range(self._current_line.part_count()-1, 0, -1):
                    if ch.isspace():
                        fws = self._current_line[i][0]
                        if fws and fws[0]==ch:
                            break
                    prevpart = self._current_line[i-1][1]
                    if prevpart and prevpart[-1]==ch:
                        break
                else:
                    continue
                break
            else:
                fws, part = self._current_line.pop()
                if self._current_line._initial_size > 0:
                    # There will be a header, so leave it on a line by itself.
                    self.newline()
                    if not fws:
                        # We don't use continuation_ws here because the whitespace
                        # after a header should always be a space.
                        fws = ' '
                self._current_line.push(fws, part)
                return
            remainder = self._current_line.pop_from(i)
            self._lines.append(str(self._current_line))
            self._current_line.reset(remainder)


class _Accumulator(list):

    def __init__(self, initial_size=0):
        self._initial_size = initial_size
        super().__init__()

    def push(self, fws, string):
        self.append((fws, string))

    def pop_from(self, i=0):
        popped = self[i:]
        self[i:] = []
        return popped

    def pop(self):
        if self.part_count()==0:
            return ('', '')
        return super().pop()

    def __len__(self):
        return sum((len(fws)+len(part) for fws, part in self),
                   self._initial_size)

    def __str__(self):
        return EMPTYSTRING.join((EMPTYSTRING.join((fws, part))
                                for fws, part in self))

    def reset(self, startval=None):
        if startval is None:
            startval = []
        self[:] = startval
        self._initial_size = 0

    def is_onlyws(self):
        return self._initial_size==0 and (not self or str(self).isspace())

    def part_count(self):
        return super().__len__()
```
