## Supplementary software v0.2.1 for "Virtual control arms for paediatric myopia trials: external validation of axial-elongation models": headerregistry.py

```
"""Representing and manipulating email headers via custom objects.

This module provides an implementation of the HeaderRegistry API.
The implementation is designed to flexibly follow RFC5322 rules.
"""
from types import MappingProxyType

from email import utils
from email import errors
from email import _header_value_parser as parser

class Address:

    def __init__(self, display_name='', username='', domain='', addr_spec=None):
        """Create an object representing a full email address.

        An address can have a 'display_name', a 'username', and a 'domain'.  In
        addition to specifying the username and domain separately, they may be
        specified together by using the addr_spec keyword *instead of* the
        username and domain keywords.  If an addr_spec string is specified it
        must be properly quoted according to RFC 5322 rules; an error will be
        raised if it is not.

        An Address object has display_name, username, domain, and addr_spec
        attributes, all of which are read-only.  The addr_spec and the string
        value of the object are both quoted according to RFC5322 rules, but
        without any Content Transfer Encoding.

        """

        inputs = ''.join(filter(None, (display_name, username, domain, addr_spec)))
        if '\r' in inputs or '\n' in inputs:
            raise ValueError("invalid arguments; address parts cannot contain CR or LF")

        # This clause with its potential 'raise' may only happen when an
        # application program creates an Address object using an addr_spec
        # keyword.  The email library code itself must always supply username
        # and domain.
        if addr_spec is not None:
            if username or domain:
                raise TypeError("addrspec specified when username and/or "
                                "domain also specified")
            a_s, rest = parser.get_addr_spec(addr_spec)
            if rest:
                raise ValueError("Invalid addr_spec; only '{}' "
                                 "could be parsed from '{}'".format(
                                    a_s, addr_spec))
            if a_s.all_defects:
                raise a_s.all_defects[0]
            username = a_s.local_part
            domain = a_s.domain
        self._display_name = display_name
        self._username = username
        self._domain = domain

    @property
    def display_name(self):
        return self._display_name

    @property
    def username(self):
        return self._username

    @property
    def domain(self):
        return self._domain

    @property
    def addr_spec(self):
        """The addr_spec (username@domain) portion of the address, quoted
        according to RFC 5322 rules, but with no Content Transfer Encoding.
        """
        lp = self.username
        if not parser.DOT_ATOM_ENDS.isdisjoint(lp):
            lp = parser.quote_string(lp)
        if self.domain:
            return lp + '@' + self.domain
        if not lp:
            return '<>'
        return lp

    def __repr__(self):
        return "{}(display_name={!r}, username={!r}, domain={!r})".format(
                        self.__class__.__name__,
                        self.display_name, self.username, self.domain)

    def __str__(self):
        disp = self.display_name
        if not parser.SPECIALS.isdisjoint(disp):
            disp = parser.quote_string(disp)
        if disp:
            addr_spec = '' if self.addr_spec=='<>' else self.addr_spec
            return "{} <{}>".format(disp, addr_spec)
        return self.addr_spec

    def __eq__(self, other):
        if not isinstance(other, Address):
            return NotImplemented
        return (self.display_name == other.display_name and
                self.username == other.username and
                self.domain == other.domain)


class Group:

    def __init__(self, display_name=None, addresses=None):
        """Create an object representing an address group.

        An address group consists of a display_name followed by colon and a
        list of addresses (see Address) terminated by a semi-colon.  The Group
        is created by specifying a display_name and a possibly empty list of
        Address objects.  A Group can also be used to represent a single
        address that is not in a group, which is convenient when manipulating
        lists that are a combination of Groups and individual Addresses.  In
        this case the display_name should be set to None.  In particular, the
        string representation of a Group whose display_name is None is the same
        as the Address object, if there is one and only one Address object in
        the addresses list.

        """
        self._display_name = display_name
        self._addresses = tuple(addresses) if addresses else tuple()

    @property
    def display_name(self):
        return self._display_name

    @property
    def addresses(self):
        return self._addresses

    def __repr__(self):
        return "{}(display_name={!r}, addresses={!r}".format(
                 self.__class__.__name__,
                 self.display_name, self.addresses)

    def __str__(self):
        if self.display_name is None and len(self.addresses)==1:
            return str(self.addresses[0])
        disp = self.display_name
        if disp is not None and not parser.SPECIALS.isdisjoint(disp):
            disp = parser.quote_string(disp)
        adrstr = ", ".join(str(x) for x in self.addresses)
        adrstr = ' ' + adrstr if adrstr else adrstr
        return "{}:{};".format(disp, adrstr)

    def __eq__(self, other):
        if not isinstance(other, Group):
            return NotImplemented
        return (self.display_name == other.display_name and
                self.addresses == other.addresses)


# Header Classes #

class BaseHeader(str):

    """Base class for message headers.

    Implements generic behavior and provides tools for subclasses.

    A subclass must define a classmethod named 'parse' that takes an unfolded
    value string and a dictionary as its arguments.  The dictionary will
    contain one key, 'defects', initialized to an empty list.  After the call
    the dictionary must contain two additional keys: parse_tree, set to the
    parse tree obtained from parsing the header, and 'decoded', set to the
    string value of the idealized representation of the data from the value.
    (That is, encoded words are decoded, and values that have canonical
    representations are so represented.)

    The defects key is intended to collect parsing defects, which the message
    parser will subsequently dispose of as appropriate.  The parser should not,
    insofar as practical, raise any errors.  Defects should be added to the
    list instead.  The standard header parsers register defects for RFC
    compliance issues, for obsolete RFC syntax, and for unrecoverable parsing
    errors.

    The parse method may add additional keys to the dictionary.  In this case
    the subclass must define an 'init' method, which will be passed the
    dictionary as its keyword arguments.  The method should use (usually by
    setting them as the value of similarly named attributes) and remove all the
    extra keys added by its parse method, and then use super to call its parent
    class with the remaining arguments and keywords.

    The subclass should also make sure that a 'max_count' attribute is defined
    that is either None or 1. XXX: need to better define this API.

    """

    def __new__(cls, name, value):
        kwds = {'defects': []}
        cls.parse(value, kwds)
        if utils._has_surrogates(kwds['decoded']):
            kwds['decoded'] = utils._sanitize(kwds['decoded'])
        self = str.__new__(cls, kwds['decoded'])
        del kwds['decoded']
        self.init(name, **kwds)
        return self

    def init(self, name, *, parse_tree, defects):
        self._name = name
        self._parse_tree = parse_tree
        self._defects = defects

    @property
    def name(self):
        return self._name

    @property
    def defects(self):
        return tuple(self._defects)

    def __reduce__(self):
        return (
            _reconstruct_header,
            (
                self.__class__.__name__,
                self.__class__.__bases__,
                str(self),
            ),
            self.__getstate__())

    @classmethod
    def _reconstruct(cls, value):
        return str.__new__(cls, value)

    def fold(self, *, policy):
        """Fold header according to policy.

        The parsed representation of the header is folded according to
        RFC5322 rules, as modified by the policy.  If the parse tree
        contains surrogateescaped bytes, the bytes are CTE encoded using
        the charset 'unknown-8bit".

        Any non-ASCII characters in the parse tree are CTE encoded using
        charset utf-8. XXX: make this a policy setting.

        The returned value is an ASCII-only string possibly containing linesep
        characters, and ending with a linesep character.  The string includes
        the header name and the ': ' separator.

        """
        # At some point we need to put fws here if it was in the source.
        header = parser.Header([
            parser.HeaderLabel([
                parser.ValueTerminal(self.name, 'header-name'),
                parser.ValueTerminal(':', 'header-sep')]),
            ])
        if self._parse_tree:
            header.append(
                parser.CFWSList([parser.WhiteSpaceTerminal(' ', 'fws')]))
        header.append(self._parse_tree)
        return header.fold(policy=policy)


def _reconstruct_header(cls_name, bases, value):
    return type(cls_name, bases, {})._reconstruct(value)


class UnstructuredHeader:

    max_count = None
    value_parser = staticmethod(parser.get_unstructured)

    @classmethod
    def parse(cls, value, kwds):
        kwds['parse_tree'] = cls.value_parser(value)
        kwds['decoded'] = str(kwds['parse_tree'])


class UniqueUnstructuredHeader(UnstructuredHeader):

    max_count = 1


class DateHeader:

    """Header whose value consists of a single timestamp.

    Provides an additional attribute, datetime, which is either an aware
    datetime using a timezone, or a naive datetime if the timezone
    in the input string is -0000.  Also accepts a datetime as input.
    The 'value' attribute is the normalized form of the timestamp,
    which means it is the output of format_datetime on the datetime.
    """

    max_count = None

    # This is used only for folding, not for creating 'decoded'.
    value_parser = staticmethod(parser.get_unstructured)

    @classmethod
    def parse(cls, value, kwds):
        if not value:
            kwds['defects'].append(errors.HeaderMissingRequiredValue())
            kwds['datetime'] = None
            kwds['decoded'] = ''
            kwds['parse_tree'] = parser.TokenList()
            return
        if isinstance(value, str):
            kwds['decoded'] = value
            try:
                value = utils.parsedate_to_datetime(value)
            except ValueError:
                kwds['defects'].append(errors.InvalidDateDefect('Invalid date value or format'))
                kwds['datetime'] = None
                kwds['parse_tree'] = parser.TokenList()
                return
        kwds['datetime'] = value
        kwds['decoded'] = utils.format_datetime(kwds['datetime'])
        kwds['parse_tree'] = cls.value_parser(kwds['decoded'])

    def init(self, *args, **kw):
        self._datetime = kw.pop('datetime')
        super().init(*args, **kw)

    @property
    def datetime(self):
        return self._datetime


class UniqueDateHeader(DateHeader):

    max_count = 1


class AddressHeader:

    max_count = None

    @staticmethod
    def value_parser(value):
        address_list, value = parser.get_address_list(value)
        assert not value, 'this should not happen'
        return address_list

    @classmethod
    def parse(cls, value, kwds):
        if isinstance(value, str):
            # We are translating here from the RFC language (address/mailbox)
            # to our API language (group/address).
            kwds['parse_tree'] = address_list = cls.value_parser(value)
            groups = []
            for addr in address_list.addresses:
                groups.append(Group(addr.display_name,
                                    [Address(mb.display_name or '',
                                             mb.local_part or '',
                                             mb.domain or '')
                                     for mb in addr.all_mailboxes]))
            defects = list(address_list.all_defects)
        else:
            # Assume it is Address/Group stuff
            if not hasattr(value, '__iter__'):
                value = [value]
            groups = [Group(None, [item]) if not hasattr(item, 'addresses')
                                          else item
                                    for item in value]
            defects = []
        kwds['groups'] = groups
        kwds['defects'] = defects
        kwds['decoded'] = ', '.join([str(item) for item in groups])
        if 'parse_tree' not in kwds:
            kwds['parse_tree'] = cls.value_parser(kwds['decoded'])

    def init(self, *args, **kw):
        self._groups = tuple(kw.pop('groups'))
        self._addresses = None
        super().init(*args, **kw)

    @property
    def groups(self):
        return self._groups

    @property
    def addresses(self):
        if self._addresses is None:
            self._addresses = tuple(address for group in self._groups
                                            for address in group.addresses)
        return self._addresses


class UniqueAddressHeader(AddressHeader):

    max_count = 1


class SingleAddressHeader(AddressHeader):

    @property
    def address(self):
        if len(self.addresses)!=1:
            raise ValueError(("value of single address header {} is not "
                "a single address").format(self.name))
        return self.addresses[0]


class UniqueSingleAddressHeader(SingleAddressHeader):

    max_count = 1


class MIMEVersionHeader:

    max_count = 1

    value_parser = staticmethod(parser.parse_mime_version)

    @classmethod
    def parse(cls, value, kwds):
        kwds['parse_tree'] = parse_tree = cls.value_parser(value)
        kwds['decoded'] = str(parse_tree)
        kwds['defects'].extend(parse_tree.all_defects)
        kwds['major'] = None if parse_tree.minor is None else parse_tree.major
        kwds['minor'] = parse_tree.minor
        if parse_tree.minor is not None:
            kwds['version'] = '{}.{}'.format(kwds['major'], kwds['minor'])
        else:
            kwds['version'] = None

    def init(self, *args, **kw):
        self._version = kw.pop('version')
        self._major = kw.pop('major')
        self._minor = kw.pop('minor')
        super().init(*args, **kw)

    @property
    def major(self):
        return self._major

    @property
    def minor(self):
        return self._minor

    @property
    def version(self):
        return self._version


class ParameterizedMIMEHeader:

    # Mixin that handles the params dict.  Must be subclassed and
    # a property value_parser for the specific header provided.

    max_count = 1

    @classmethod
    def parse(cls, value, kwds):
        kwds['parse_tree'] = parse_tree = cls.value_parser(value)
        kwds['decoded'] = str(parse_tree)
        kwds['defects'].extend(parse_tree.all_defects)
        if parse_tree.params is None:
            kwds['params'] = {}
        else:
            # The MIME RFCs specify that parameter ordering is arbitrary.
            kwds['params'] = {utils._sanitize(name).lower():
                                    utils._sanitize(value)
                               for name, value in parse_tree.params}

    def init(self, *args, **kw):
        self._params = kw.pop('params')
        super().init(*args, **kw)

    @property
    def params(self):
        return MappingProxyType(self._params)


class ContentTypeHeader(ParameterizedMIMEHeader):

    value_parser = staticmethod(parser.parse_content_type_header)

    def init(self, *args, **kw):
        super().init(*args, **kw)
        self._maintype = utils._sanitize(self._parse_tree.maintype)
        self._subtype = utils._sanitize(self._parse_tree.subtype)

    @property
    def maintype(self):
        return self._maintype

    @property
    def subtype(self):
        return self._subtype

    @property
    def content_type(self):
        return self.maintype + '/' + self.subtype


class ContentDispositionHeader(ParameterizedMIMEHeader):

    value_parser = staticmethod(parser.parse_content_disposition_header)

    def init(self, *args, **kw):
        super().init(*args, **kw)
        cd = self._parse_tree.content_disposition
        self._content_disposition = cd if cd is None else utils._sanitize(cd)

    @property
    def content_disposition(self):
        return self._content_disposition


class ContentTransferEncodingHeader:

    max_count = 1

    value_parser = staticmethod(parser.parse_content_transfer_encoding_header)

    @classmethod
    def parse(cls, value, kwds):
        kwds['parse_tree'] = parse_tree = cls.value_parser(value)
        kwds['decoded'] = str(parse_tree)
        kwds['defects'].extend(parse_tree.all_defects)

    def init(self, *args, **kw):
        super().init(*args, **kw)
        self._cte = utils._sanitize(self._parse_tree.cte)

    @property
    def cte(self):
        return self._cte


class MessageIDHeader:

    max_count = 1
    value_parser = staticmethod(parser.parse_message_id)

    @classmethod
    def parse(cls, value, kwds):
        kwds['parse_tree'] = parse_tree = cls.value_parser(value)
        kwds['decoded'] = str(parse_tree)
        kwds['defects'].extend(parse_tree.all_defects)


# The header factory #

_default_header_map = {
    'subject':                      UniqueUnstructuredHeader,
    'date':                         UniqueDateHeader,
    'resent-date':                  DateHeader,
    'orig-date':                    UniqueDateHeader,
    'sender':                       UniqueSingleAddressHeader,
    'resent-sender':                SingleAddressHeader,
    'to':                           UniqueAddressHeader,
    'resent-to':                    AddressHeader,
    'cc':                           UniqueAddressHeader,
    'resent-cc':                    AddressHeader,
    'bcc':                          UniqueAddressHeader,
    'resent-bcc':                   AddressHeader,
    'from':                         UniqueAddressHeader,
    'resent-from':                  AddressHeader,
    'reply-to':                     UniqueAddressHeader,
    'mime-version':                 MIMEVersionHeader,
    'content-type':                 ContentTypeHeader,
    'content-disposition':          ContentDispositionHeader,
    'content-transfer-encoding':    ContentTransferEncodingHeader,
    'message-id':                   MessageIDHeader,
    }

class HeaderRegistry:

    """A header_factory and header registry."""

    def __init__(self, base_class=BaseHeader, default_class=UnstructuredHeader,
                       use_default_map=True):
        """Create a header_factory that works with the Policy API.

        base_class is the class that will be the last class in the created
        header class's __bases__ list.  default_class is the class that will be
        used if "name" (see __call__) does not appear in the registry.
        use_default_map controls whether or not the default mapping of names to
        specialized classes is copied in to the registry when the factory is
        created.  The default is True.

        """
        self.registry = {}
        self.base_class = base_class
        self.default_class = default_class
        if use_default_map:
            self.registry.update(_default_header_map)

    def map_to_type(self, name, cls):
        """Register cls as the specialized class for handling "name" headers.

        """
        self.registry[name.lower()] = cls

    def __getitem__(self, name):
        cls = self.registry.get(name.lower(), self.default_class)
        return type('_'+cls.__name__, (cls, self.base_class), {})

    def __call__(self, name, value):
        """Create a header instance for header 'name' from 'value'.

        Creates a header instance by creating a specialized class for parsing
        and representing the specified header by combining the factory
        base_class with a specialized class from the registry or the
        default_class, and passing the name and value to the constructed
        class's constructor.

        """
        return self[name](name, value)
```
