## Supplementary software v0.2.1 for "Virtual control arms for paediatric myopia trials: external validation of axial-elongation models": iterators.py

```
# Copyright (C) 2001-2006 Python Software Foundation
# Author: Barry Warsaw
# Contact: email-sig@python.org

"""Various types of useful iterators and generators."""

__all__ = [
    'body_line_iterator',
    'typed_subpart_iterator',
    'walk',
    # Do not include _structure() since it's part of the debugging API.
    ]

import sys
from io import StringIO


# This function will become a method of the Message class
def walk(self):
    """Walk over the message tree, yielding each subpart.

    The walk is performed in depth-first order.  This method is a
    generator.
    """
    yield self
    if self.is_multipart():
        for subpart in self.get_payload():
            yield from subpart.walk()


# These two functions are imported into the Iterators.py interface module.
def body_line_iterator(msg, decode=False):
    """Iterate over the parts, returning string payloads line-by-line.

    Optional decode (default False) is passed through to .get_payload().
    """
    for subpart in msg.walk():
        payload = subpart.get_payload(decode=decode)
        if isinstance(payload, str):
            yield from StringIO(payload)


def typed_subpart_iterator(msg, maintype='text', subtype=None):
    """Iterate over the subparts with a given MIME type.

    Use `maintype' as the main MIME type to match against; this defaults to
    "text".  Optional `subtype' is the MIME subtype to match against; if
    omitted, only the main type is matched.
    """
    for subpart in msg.walk():
        if subpart.get_content_maintype() == maintype:
            if subtype is None or subpart.get_content_subtype() == subtype:
                yield subpart


def _structure(msg, fp=None, level=0, include_default=False):
    """A handy debugging aid"""
    if fp is None:
        fp = sys.stdout
    tab = ' ' * (level * 4)
    print(tab + msg.get_content_type(), end='', file=fp)
    if include_default:
        print(' [%s]' % msg.get_default_type(), file=fp)
    else:
        print(file=fp)
    if msg.is_multipart():
        for subpart in msg.get_payload():
            _structure(subpart, fp, level+1, include_default)
```
