## Supplementary software v0.2.1 for "Virtual control arms for paediatric myopia trials: external validation of axial-elongation models": message.py

```
# Copyright (C) 2001-2007 Python Software Foundation
# Author: Barry Warsaw
# Contact: email-sig@python.org

"""Basic message object for the email package object model."""

__all__ = ['Message', 'EmailMessage']

import binascii
import re
import quopri
from io import BytesIO, StringIO

# Intrapackage imports
from email import utils
from email import errors
from email._policybase import compat32
from email import charset as _charset
from email._encoded_words import decode_b
Charset = _charset.Charset

SEMISPACE = '; '

# Regular expression that matches `special' characters in parameters, the
# existence of which force quoting of the parameter value.
tspecials = re.compile(r'[ \(\)<>@,;:\\"/\[\]\?=]')


def _splitparam(param):
    # Split header parameters.  BAW: this may be too simple.  It isn't
    # strictly RFC 2045 (section 5.1) compliant, but it catches most headers
    # found in the wild.  We may eventually need a full fledged parser.
    # RDM: we might have a Header here; for now just stringify it.
    a, sep, b = str(param).partition(';')
    if not sep:
        return a.strip(), None
    return a.strip(), b.strip()

def _formatparam(param, value=None, quote=True):
    """Convenience function to format and return a key=value pair.

    This will quote the value if needed or if quote is true.  If value is a
    three tuple (charset, language, value), it will be encoded according
    to RFC2231 rules.  If it contains non-ascii characters it will likewise
    be encoded according to RFC2231 rules, using the utf-8 charset and
    a null language.
    """
    if value is not None and len(value) > 0:
        # A tuple is used for RFC 2231 encoded parameter values where items
        # are (charset, language, value).  charset is a string, not a Charset
        # instance.  RFC 2231 encoded values are never quoted, per RFC.
        if isinstance(value, tuple):
            # Encode as per RFC 2231
            param += '*'
            value = utils.encode_rfc2231(value[2], value[0], value[1])
            return '%s=%s' % (param, value)
        else:
            try:
                value.encode('ascii')
            except UnicodeEncodeError:
                param += '*'
                value = utils.encode_rfc2231(value, 'utf-8', '')
                return '%s=%s' % (param, value)
        # BAW: Please check this.  I think that if quote is set it should
        # force quoting even if not necessary.
        if quote or tspecials.search(value):
            return '%s="%s"' % (param, utils.quote(value))
        else:
            return '%s=%s' % (param, value)
    else:
        return param

def _parseparam(s):
    # RDM This might be a Header, so for now stringify it.
    s = ';' + str(s)
    plist = []
    while s[:1] == ';':
        s = s[1:]
        end = s.find(';')
        while end > 0 and (s.count('"', 0, end) - s.count('\\"', 0, end)) % 2:
            end = s.find(';', end + 1)
        if end < 0:
            end = len(s)
        f = s[:end]
        if '=' in f:
            i = f.index('=')
            f = f[:i].strip().lower() + '=' + f[i+1:].strip()
        plist.append(f.strip())
        s = s[end:]
    return plist


def _unquotevalue(value):
    # This is different than utils.collapse_rfc2231_value() because it doesn't
    # try to convert the value to a unicode.  Message.get_param() and
    # Message.get_params() are both currently defined to return the tuple in
    # the face of RFC 2231 parameters.
    if isinstance(value, tuple):
        return value[0], value[1], utils.unquote(value[2])
    else:
        return utils.unquote(value)


def _decode_uu(encoded):
    """Decode uuencoded data."""
    decoded_lines = []
    encoded_lines_iter = iter(encoded.splitlines())
    for line in encoded_lines_iter:
        if line.startswith(b"begin "):
            mode, _, path = line.removeprefix(b"begin ").partition(b" ")
            try:
                int(mode, base=8)
            except ValueError:
                continue
            else:
                break
    else:
        raise ValueError("`begin` line not found")
    for line in encoded_lines_iter:
        if not line:
            raise ValueError("Truncated input")
        elif line.strip(b' \t\r\n\f') == b'end':
            break
        try:
            decoded_line = binascii.a2b_uu(line)
        except binascii.Error:
            # Workaround for broken uuencoders by /Fredrik Lundh
            nbytes = (((line[0]-32) & 63) * 4 + 5) // 3
            decoded_line = binascii.a2b_uu(line[:nbytes])
        decoded_lines.append(decoded_line)

    return b''.join(decoded_lines)


class Message:
    """Basic message object.

    A message object is defined as something that has a bunch of RFC 2822
    headers and a payload.  It may optionally have an envelope header
    (a.k.a. Unix-From or From_ header).  If the message is a container (i.e. a
    multipart or a message/rfc822), then the payload is a list of Message
    objects, otherwise it is a string.

    Message objects implement part of the `mapping' interface, which assumes
    there is exactly one occurrence of the header per message.  Some headers
    do in fact appear multiple times (e.g. Received) and for those headers,
    you must use the explicit API to set or get all the headers.  Not all of
    the mapping methods are implemented.
    """
    def __init__(self, policy=compat32):
        self.policy = policy
        self._headers = []
        self._unixfrom = None
        self._payload = None
        self._charset = None
        # Defaults for multipart messages
        self.preamble = self.epilogue = None
        self.defects = []
        # Default content type
        self._default_type = 'text/plain'

    def __str__(self):
        """Return the entire formatted message as a string.
        """
        return self.as_string()

    def as_string(self, unixfrom=False, maxheaderlen=0, policy=None):
        """Return the entire formatted message as a string.

        Optional 'unixfrom', when true, means include the Unix From_ envelope
        header.  For backward compatibility reasons, if maxheaderlen is
        not specified it defaults to 0, so you must override it explicitly
        if you want a different maxheaderlen.  'policy' is passed to the
        Generator instance used to serialize the message; if it is not
        specified the policy associated with the message instance is used.

        If the message object contains binary data that is not encoded
        according to RFC standards, the non-compliant data will be replaced by
        unicode "unknown character" code points.
        """
        from email.generator import Generator
        policy = self.policy if policy is None else policy
        fp = StringIO()
        g = Generator(fp,
                      mangle_from_=False,
                      maxheaderlen=maxheaderlen,
                      policy=policy)
        g.flatten(self, unixfrom=unixfrom)
        return fp.getvalue()

    def __bytes__(self):
        """Return the entire formatted message as a bytes object.
        """
        return self.as_bytes()

    def as_bytes(self, unixfrom=False, policy=None):
        """Return the entire formatted message as a bytes object.

        Optional 'unixfrom', when true, means include the Unix From_ envelope
        header.  'policy' is passed to the BytesGenerator instance used to
        serialize the message; if not specified the policy associated with
        the message instance is used.
        """
        from email.generator import BytesGenerator
        policy = self.policy if policy is None else policy
        fp = BytesIO()
        g = BytesGenerator(fp, mangle_from_=False, policy=policy)
        g.flatten(self, unixfrom=unixfrom)
        return fp.getvalue()

    def is_multipart(self):
        """Return True if the message consists of multiple parts."""
        return isinstance(self._payload, list)

    #
    # Unix From_ line
    #
    def set_unixfrom(self, unixfrom):
        self._unixfrom = unixfrom

    def get_unixfrom(self):
        return self._unixfrom

    #
    # Payload manipulation.
    #
    def attach(self, payload):
        """Add the given payload to the current payload.

        The current payload will always be a list of objects after this method
        is called.  If you want to set the payload to a scalar object, use
        set_payload() instead.
        """
        if self._payload is None:
            self._payload = [payload]
        else:
            try:
                self._payload.append(payload)
            except AttributeError:
                raise TypeError("Attach is not valid on a message with a"
                                " non-multipart payload")

    def get_payload(self, i=None, decode=False):
        """Return a reference to the payload.

        The payload will either be a list object or a string.  If you mutate
        the list object, you modify the message's payload in place.  Optional
        i returns that index into the payload.

        Optional decode is a flag indicating whether the payload should be
        decoded or not, according to the Content-Transfer-Encoding header
        (default is False).

        When True and the message is not a multipart, the payload will be
        decoded if this header's value is `quoted-printable' or `base64'.  If
        some other encoding is used, or the header is missing, or if the
        payload has bogus data (i.e. bogus base64 or uuencoded data), the
        payload is returned as-is.

        If the message is a multipart and the decode flag is True, then None
        is returned.
        """
        # Here is the logic table for this code, based on the email5.0.0 code:
        #   i     decode  is_multipart  result
        # ------  ------  ------------  ------------------------------
        #  None   True    True          None
        #   i     True    True          None
        #  None   False   True          _payload (a list)
        #   i     False   True          _payload element i (a Message)
        #   i     False   False         error (not a list)
        #   i     True    False         error (not a list)
        #  None   False   False         _payload
        #  None   True    False         _payload decoded (bytes)
        # Note that Barry planned to factor out the 'decode' case, but that
        # isn't so easy now that we handle the 8 bit data, which needs to be
        # converted in both the decode and non-decode path.
        if self.is_multipart():
            if decode:
                return None
            if i is None:
                return self._payload
            else:
                return self._payload[i]
        # For backward compatibility, Use isinstance and this error message
        # instead of the more logical is_multipart test.
        if i is not None and not isinstance(self._payload, list):
            raise TypeError('Expected list, got %s' % type(self._payload))
        payload = self._payload
        cte = self.get('content-transfer-encoding', '')
        if hasattr(cte, 'cte'):
            cte = cte.cte
        else:
            # cte might be a Header, so for now stringify it.
            cte = str(cte).strip().lower()
        # payload may be bytes here.
        if not decode:
            if isinstance(payload, str) and utils._has_surrogates(payload):
                try:
                    bpayload = payload.encode('ascii', 'surrogateescape')
                    try:
                        payload = bpayload.decode(self.get_content_charset('ascii'), 'replace')
                    except LookupError:
                        payload = bpayload.decode('ascii', 'replace')
                except UnicodeEncodeError:
                    pass
            return payload
        if isinstance(payload, str):
            try:
                bpayload = payload.encode('ascii', 'surrogateescape')
            except UnicodeEncodeError:
                # This won't happen for RFC compliant messages (messages
                # containing only ASCII code points in the unicode input).
                # If it does happen, turn the string into bytes in a way
                # guaranteed not to fail.
                bpayload = payload.encode('raw-unicode-escape')
        if cte == 'quoted-printable':
            return quopri.decodestring(bpayload)
        elif cte == 'base64':
            # XXX: this is a bit of a hack; decode_b should probably be factored
            # out somewhere, but I haven't figured out where yet.
            value, defects = decode_b(b''.join(bpayload.splitlines()))
            for defect in defects:
                self.policy.handle_defect(self, defect)
            return value
        elif cte in ('x-uuencode', 'uuencode', 'uue', 'x-uue'):
            try:
                return _decode_uu(bpayload)
            except ValueError:
                # Some decoding problem.
                return bpayload
        if isinstance(payload, str):
            return bpayload
        return payload

    def set_payload(self, payload, charset=None):
        """Set the payload to the given value.

        Optional charset sets the message's default character set.  See
        set_charset() for details.
        """
        if hasattr(payload, 'encode'):
            if charset is None:
                self._payload = payload
                return
            if not isinstance(charset, Charset):
                charset = Charset(charset)
            payload = payload.encode(charset.output_charset, 'surrogateescape')
        if hasattr(payload, 'decode'):
            self._payload = payload.decode('ascii', 'surrogateescape')
        else:
            self._payload = payload
        if charset is not None:
            self.set_charset(charset)

    def set_charset(self, charset):
        """Set the charset of the payload to a given character set.

        charset can be a Charset instance, a string naming a character set, or
        None.  If it is a string it will be converted to a Charset instance.
        If charset is None, the charset parameter will be removed from the
        Content-Type field.  Anything else will generate a TypeError.

        The message will be assumed to be of type text/* encoded with
        charset.input_charset.  It will be converted to charset.output_charset
        and encoded properly, if needed, when generating the plain text
        representation of the message.  MIME headers (MIME-Version,
        Content-Type, Content-Transfer-Encoding) will be added as needed.
        """
        if charset is None:
            self.del_param('charset')
            self._charset = None
            return
        if not isinstance(charset, Charset):
            charset = Charset(charset)
        self._charset = charset
        if 'MIME-Version' not in self:
            self.add_header('MIME-Version', '1.0')
        if 'Content-Type' not in self:
            self.add_header('Content-Type', 'text/plain',
                            charset=charset.get_output_charset())
        else:
            self.set_param('charset', charset.get_output_charset())
        if charset != charset.get_output_charset():
            self._payload = charset.body_encode(self._payload)
        if 'Content-Transfer-Encoding' not in self:
            cte = charset.get_body_encoding()
            try:
                cte(self)
            except TypeError:
                # This 'if' is for backward compatibility, it allows unicode
                # through even though that won't work correctly if the
                # message is serialized.
                payload = self._payload
                if payload:
                    try:
                        payload = payload.encode('ascii', 'surrogateescape')
                    except UnicodeError:
                        payload = payload.encode(charset.output_charset)
                self._payload = charset.body_encode(payload)
                self.add_header('Content-Transfer-Encoding', cte)

    def get_charset(self):
        """Return the Charset instance associated with the message's payload.
        """
        return self._charset

    #
    # MAPPING INTERFACE (partial)
    #
    def __len__(self):
        """Return the total number of headers, including duplicates."""
        return len(self._headers)

    def __getitem__(self, name):
        """Get a header value.

        Return None if the header is missing instead of raising an exception.

        Note that if the header appeared multiple times, exactly which
        occurrence gets returned is undefined.  Use get_all() to get all
        the values matching a header field name.
        """
        return self.get(name)

    def __setitem__(self, name, val):
        """Set the value of a header.

        Note: this does not overwrite an existing header with the same field
        name.  Use __delitem__() first to delete any existing headers.
        """
        max_count = self.policy.header_max_count(name)
        if max_count:
            lname = name.lower()
            found = 0
            for k, v in self._headers:
                if k.lower() == lname:
                    found += 1
                    if found >= max_count:
                        raise ValueError("There may be at most {} {} headers "
                                         "in a message".format(max_count, name))
        self._headers.append(self.policy.header_store_parse(name, val))

    def __delitem__(self, name):
        """Delete all occurrences of a header, if present.

        Does not raise an exception if the header is missing.
        """
        name = name.lower()
        newheaders = []
        for k, v in self._headers:
            if k.lower() != name:
                newheaders.append((k, v))
        self._headers = newheaders

    def __contains__(self, name):
        name_lower = name.lower()
        for k, v in self._headers:
            if name_lower == k.lower():
                return True
        return False

    def __iter__(self):
        for field, value in self._headers:
            yield field

    def keys(self):
        """Return a list of all the message's header field names.

        These will be sorted in the order they appeared in the original
        message, or were added to the message, and may contain duplicates.
        Any fields deleted and re-inserted are always appended to the header
        list.
        """
        return [k for k, v in self._headers]

    def values(self):
        """Return a list of all the message's header values.

        These will be sorted in the order they appeared in the original
        message, or were added to the message, and may contain duplicates.
        Any fields deleted and re-inserted are always appended to the header
        list.
        """
        return [self.policy.header_fetch_parse(k, v)
                for k, v in self._headers]

    def items(self):
        """Get all the message's header fields and values.

        These will be sorted in the order they appeared in the original
        message, or were added to the message, and may contain duplicates.
        Any fields deleted and re-inserted are always appended to the header
        list.
        """
        return [(k, self.policy.header_fetch_parse(k, v))
                for k, v in self._headers]

    def get(self, name, failobj=None):
        """Get a header value.

        Like __getitem__() but return failobj instead of None when the field
        is missing.
        """
        name = name.lower()
        for k, v in self._headers:
            if k.lower() == name:
                return self.policy.header_fetch_parse(k, v)
        return failobj

    #
    # "Internal" methods (public API, but only intended for use by a parser
    # or generator, not normal application code.
    #

    def set_raw(self, name, value):
        """Store name and value in the model without modification.

        This is an "internal" API, intended only for use by a parser.
        """
        self._headers.append((name, value))

    def raw_items(self):
        """Return the (name, value) header pairs without modification.

        This is an "internal" API, intended only for use by a generator.
        """
        return iter(self._headers.copy())

    #
    # Additional useful stuff
    #

    def get_all(self, name, failobj=None):
        """Return a list of all the values for the named field.

        These will be sorted in the order they appeared in the original
        message, and may contain duplicates.  Any fields deleted and
        re-inserted are always appended to the header list.

        If no such fields exist, failobj is returned (defaults to None).
        """
        values = []
        name = name.lower()
        for k, v in self._headers:
            if k.lower() == name:
                values.append(self.policy.header_fetch_parse(k, v))
        if not values:
            return failobj
        return values

    def add_header(self, _name, _value, **_params):
        """Extended header setting.

        name is the header field to add.  keyword arguments can be used to set
        additional parameters for the header field, with underscores converted
        to dashes.  Normally the parameter will be added as key="value" unless
        value is None, in which case only the key will be added.  If a
        parameter value contains non-ASCII characters it can be specified as a
        three-tuple of (charset, language, value), in which case it will be
        encoded according to RFC2231 rules.  Otherwise it will be encoded using
        the utf-8 charset and a language of ''.

        Examples:

        msg.add_header('content-disposition', 'attachment', filename='bud.gif')
        msg.add_header('content-disposition', 'attachment',
                       filename=('utf-8', '', Fußballer.ppt'))
        msg.add_header('content-disposition', 'attachment',
                       filename='Fußballer.ppt'))
        """
        parts = []
        for k, v in _params.items():
            if v is None:
                parts.append(k.replace('_', '-'))
            else:
                parts.append(_formatparam(k.replace('_', '-'), v))
        if _value is not None:
            parts.insert(0, _value)
        self[_name] = SEMISPACE.join(parts)

    def replace_header(self, _name, _value):
        """Replace a header.

        Replace the first matching header found in the message, retaining
        header order and case.  If no matching header was found, a KeyError is
        raised.
        """
        _name = _name.lower()
        for i, (k, v) in zip(range(len(self._headers)), self._headers):
            if k.lower() == _name:
                self._headers[i] = self.policy.header_store_parse(k, _value)
                break
        else:
            raise KeyError(_name)

    #
    # Use these three methods instead of the three above.
    #

    def get_content_type(self):
        """Return the message's content type.

        The returned string is coerced to lower case of the form
        `maintype/subtype'.  If there was no Content-Type header in the
        message, the default type as given by get_default_type() will be
        returned.  Since according to RFC 2045, messages always have a default
        type this will always return a value.

        RFC 2045 defines a message's default type to be text/plain unless it
        appears inside a multipart/digest container, in which case it would be
        message/rfc822.
        """
        missing = object()
        value = self.get('content-type', missing)
        if value is missing:
            # This should have no parameters
            return self.get_default_type()
        ctype = _splitparam(value)[0].lower()
        # RFC 2045, section 5.2 says if its invalid, use text/plain
        if ctype.count('/') != 1:
            return 'text/plain'
        return ctype

    def get_content_maintype(self):
        """Return the message's main content type.

        This is the `maintype' part of the string returned by
        get_content_type().
        """
        ctype = self.get_content_type()
        return ctype.split('/')[0]

    def get_content_subtype(self):
        """Returns the message's sub-content type.

        This is the `subtype' part of the string returned by
        get_content_type().
        """
        ctype = self.get_content_type()
        return ctype.split('/')[1]

    def get_default_type(self):
        """Return the `default' content type.

        Most messages have a default content type of text/plain, except for
        messages that are subparts of multipart/digest containers.  Such
        subparts have a default content type of message/rfc822.
        """
        return self._default_type

    def set_default_type(self, ctype):
        """Set the `default' content type.

        ctype should be either "text/plain" or "message/rfc822", although this
        is not enforced.  The default content type is not stored in the
        Content-Type header.
        """
        self._default_type = ctype

    def _get_params_preserve(self, failobj, header):
        # Like get_params() but preserves the quoting of values.  BAW:
        # should this be part of the public interface?
        missing = object()
        value = self.get(header, missing)
        if value is missing:
            return failobj
        params = []
        for p in _parseparam(value):
            try:
                name, val = p.split('=', 1)
                name = name.strip()
                val = val.strip()
            except ValueError:
                # Must have been a bare attribute
                name = p.strip()
                val = ''
            params.append((name, val))
        params = utils.decode_params(params)
        return params

    def get_params(self, failobj=None, header='content-type', unquote=True):
        """Return the message's Content-Type parameters, as a list.

        The elements of the returned list are 2-tuples of key/value pairs, as
        split on the `=' sign.  The left hand side of the `=' is the key,
        while the right hand side is the value.  If there is no `=' sign in
        the parameter the value is the empty string.  The value is as
        described in the get_param() method.

        Optional failobj is the object to return if there is no Content-Type
        header.  Optional header is the header to search instead of
        Content-Type.  If unquote is True, the value is unquoted.
        """
        missing = object()
        params = self._get_params_preserve(missing, header)
        if params is missing:
            return failobj
        if unquote:
            return [(k, _unquotevalue(v)) for k, v in params]
        else:
            return params

    def get_param(self, param, failobj=None, header='content-type',
                  unquote=True):
        """Return the parameter value if found in the Content-Type header.

        Optional failobj is the object to return if there is no Content-Type
        header, or the Content-Type header has no such parameter.  Optional
        header is the header to search instead of Content-Type.

        Parameter keys are always compared case insensitively.  The return
        value can either be a string, or a 3-tuple if the parameter was RFC
        2231 encoded.  When it's a 3-tuple, the elements of the value are of
        the form (CHARSET, LANGUAGE, VALUE).  Note that both CHARSET and
        LANGUAGE can be None, in which case you should consider VALUE to be
        encoded in the us-ascii charset.  You can usually ignore LANGUAGE.
        The parameter value (either the returned string, or the VALUE item in
        the 3-tuple) is always unquoted, unless unquote is set to False.

        If your application doesn't care whether the parameter was RFC 2231
        encoded, it can turn the return value into a string as follows:

            rawparam = msg.get_param('foo')
            param = email.utils.collapse_rfc2231_value(rawparam)

        """
        if header not in self:
            return failobj
        for k, v in self._get_params_preserve(failobj, header):
            if k.lower() == param.lower():
                if unquote:
                    return _unquotevalue(v)
                else:
                    return v
        return failobj

    def set_param(self, param, value, header='Content-Type', requote=True,
                  charset=None, language='', replace=False):
        """Set a parameter in the Content-Type header.

        If the parameter already exists in the header, its value will be
        replaced with the new value.

        If header is Content-Type and has not yet been defined for this
        message, it will be set to "text/plain" and the new parameter and
        value will be appended as per RFC 2045.

        An alternate header can be specified in the header argument, and all
        parameters will be quoted as necessary unless requote is False.

        If charset is specified, the parameter will be encoded according to RFC
        2231.  Optional language specifies the RFC 2231 language, defaulting
        to the empty string.  Both charset and language should be strings.
        """
        if not isinstance(value, tuple) and charset:
            value = (charset, language, value)

        if header not in self and header.lower() == 'content-type':
            ctype = 'text/plain'
        else:
            ctype = self.get(header)
        if not self.get_param(param, header=header):
            if not ctype:
                ctype = _formatparam(param, value, requote)
            else:
                ctype = SEMISPACE.join(
                    [ctype, _formatparam(param, value, requote)])
        else:
            ctype = ''
            for old_param, old_value in self.get_params(header=header,
                                                        unquote=requote):
                append_param = ''
                if old_param.lower() == param.lower():
                    append_param = _formatparam(param, value, requote)
                else:
                    append_param = _formatparam(old_param, old_value, requote)
                if not ctype:
                    ctype = append_param
                else:
                    ctype = SEMISPACE.join([ctype, append_param])
        if ctype != self.get(header):
            if replace:
                self.replace_header(header, ctype)
            else:
                del self[header]
                self[header] = ctype

    def del_param(self, param, header='content-type', requote=True):
        """Remove the given parameter completely from the Content-Type header.

        The header will be re-written in place without the parameter or its
        value. All values will be quoted as necessary unless requote is
        False.  Optional header specifies an alternative to the Content-Type
        header.
        """
        if header not in self:
            return
        new_ctype = ''
        for p, v in self.get_params(header=header, unquote=requote):
            if p.lower() != param.lower():
                if not new_ctype:
                    new_ctype = _formatparam(p, v, requote)
                else:
                    new_ctype = SEMISPACE.join([new_ctype,
                                                _formatparam(p, v, requote)])
        if new_ctype != self.get(header):
            del self[header]
            self[header] = new_ctype

    def set_type(self, type, header='Content-Type', requote=True):
        """Set the main type and subtype for the Content-Type header.

        type must be a string in the form "maintype/subtype", otherwise a
        ValueError is raised.

        This method replaces the Content-Type header, keeping all the
        parameters in place.  If requote is False, this leaves the existing
        header's quoting as is.  Otherwise, the parameters will be quoted (the
        default).

        An alternative header can be specified in the header argument.  When
        the Content-Type header is set, we'll always also add a MIME-Version
        header.
        """
        # BAW: should we be strict?
        if not type.count('/') == 1:
            raise ValueError
        # Set the Content-Type, you get a MIME-Version
        if header.lower() == 'content-type':
            del self['mime-version']
            self['MIME-Version'] = '1.0'
        if header not in self:
            self[header] = type
            return
        params = self.get_params(header=header, unquote=requote)
        del self[header]
        self[header] = type
        # Skip the first param; it's the old type.
        for p, v in params[1:]:
            self.set_param(p, v, header, requote)

    def get_filename(self, failobj=None):
        """Return the filename associated with the payload if present.

        The filename is extracted from the Content-Disposition header's
        `filename' parameter, and it is unquoted.  If that header is missing
        the `filename' parameter, this method falls back to looking for the
        `name' parameter.
        """
        missing = object()
        filename = self.get_param('filename', missing, 'content-disposition')
        if filename is missing:
            filename = self.get_param('name', missing, 'content-type')
        if filename is missing:
            return failobj
        return utils.collapse_rfc2231_value(filename).strip()

    def get_boundary(self, failobj=None):
        """Return the boundary associated with the payload if present.

        The boundary is extracted from the Content-Type header's `boundary'
        parameter, and it is unquoted.
        """
        missing = object()
        boundary = self.get_param('boundary', missing)
        if boundary is missing:
            return failobj
        # RFC 2046 says that boundaries may begin but not end in w/s
        return utils.collapse_rfc2231_value(boundary).rstrip()

    def set_boundary(self, boundary):
        """Set the boundary parameter in Content-Type to 'boundary'.

        This is subtly different than deleting the Content-Type header and
        adding a new one with a new boundary parameter via add_header().  The
        main difference is that using the set_boundary() method preserves the
        order of the Content-Type header in the original message.

        HeaderParseError is raised if the message has no Content-Type header.
        """
        missing = object()
        params = self._get_params_preserve(missing, 'content-type')
        if params is missing:
            # There was no Content-Type header, and we don't know what type
            # to set it to, so raise an exception.
            raise errors.HeaderParseError('No Content-Type header found')
        newparams = []
        foundp = False
        for pk, pv in params:
            if pk.lower() == 'boundary':
                newparams.append(('boundary', '"%s"' % boundary))
                foundp = True
            else:
                newparams.append((pk, pv))
        if not foundp:
            # The original Content-Type header had no boundary attribute.
            # Tack one on the end.  BAW: should we raise an exception
            # instead???
            newparams.append(('boundary', '"%s"' % boundary))
        # Replace the existing Content-Type header with the new value
        newheaders = []
        for h, v in self._headers:
            if h.lower() == 'content-type':
                parts = []
                for k, v in newparams:
                    if v == '':
                        parts.append(k)
                    else:
                        parts.append('%s=%s' % (k, v))
                val = SEMISPACE.join(parts)
                newheaders.append(self.policy.header_store_parse(h, val))

            else:
                newheaders.append((h, v))
        self._headers = newheaders

    def get_content_charset(self, failobj=None):
        """Return the charset parameter of the Content-Type header.

        The returned string is always coerced to lower case.  If there is no
        Content-Type header, or if that header has no charset parameter,
        failobj is returned.
        """
        missing = object()
        charset = self.get_param('charset', missing)
        if charset is missing:
            return failobj
        if isinstance(charset, tuple):
            # RFC 2231 encoded, so decode it, and it better end up as ascii.
            pcharset = charset[0] or 'us-ascii'
            try:
                # LookupError will be raised if the charset isn't known to
                # Python.  UnicodeError will be raised if the encoded text
                # contains a character not in the charset.
                as_bytes = charset[2].encode('raw-unicode-escape')
                charset = str(as_bytes, pcharset)
            except (LookupError, UnicodeError):
                charset = charset[2]
        # charset characters must be in us-ascii range
        try:
            charset.encode('us-ascii')
        except UnicodeError:
            return failobj
        # RFC 2046, $4.1.2 says charsets are not case sensitive
        return charset.lower()

    def get_charsets(self, failobj=None):
        """Return a list containing the charset(s) used in this message.

        The returned list of items describes the Content-Type headers'
        charset parameter for this message and all the subparts in its
        payload.

        Each item will either be a string (the value of the charset parameter
        in the Content-Type header of that part) or the value of the
        'failobj' parameter (defaults to None), if the part does not have a
        main MIME type of "text", or the charset is not defined.

        The list will contain one string for each part of the message, plus
        one for the container message (i.e. self), so that a non-multipart
        message will still return a list of length 1.
        """
        return [part.get_content_charset(failobj) for part in self.walk()]

    def get_content_disposition(self):
        """Return the message's content-disposition if it exists, or None.

        The return values can be either 'inline', 'attachment' or None
        according to the rfc2183.
        """
        value = self.get('content-disposition')
        if value is None:
            return None
        c_d = _splitparam(value)[0].lower()
        return c_d

    # I.e. def walk(self): ...
    from email.iterators import walk


class MIMEPart(Message):

    def __init__(self, policy=None):
        if policy is None:
            from email.policy import default
            policy = default
        super().__init__(policy)


    def as_string(self, unixfrom=False, maxheaderlen=None, policy=None):
        """Return the entire formatted message as a string.

        Optional 'unixfrom', when true, means include the Unix From_ envelope
        header.  maxheaderlen is retained for backward compatibility with the
        base Message class, but defaults to None, meaning that the policy value
        for max_line_length controls the header maximum length.  'policy' is
        passed to the Generator instance used to serialize the message; if it
        is not specified the policy associated with the message instance is
        used.
        """
        policy = self.policy if policy is None else policy
        if maxheaderlen is None:
            maxheaderlen = policy.max_line_length
        return super().as_string(unixfrom, maxheaderlen, policy)

    def __str__(self):
        return self.as_string(policy=self.policy.clone(utf8=True))

    def is_attachment(self):
        c_d = self.get('content-disposition')
        return False if c_d is None else c_d.content_disposition == 'attachment'

    def _find_body(self, part, preferencelist):
        if part.is_attachment():
            return
        maintype, subtype = part.get_content_type().split('/')
        if maintype == 'text':
            if subtype in preferencelist:
                yield (preferencelist.index(subtype), part)
            return
        if maintype != 'multipart' or not self.is_multipart():
            return
        if subtype != 'related':
            for subpart in part.iter_parts():
                yield from self._find_body(subpart, preferencelist)
            return
        if 'related' in preferencelist:
            yield (preferencelist.index('related'), part)
        candidate = None
        start = part.get_param('start')
        if start:
            for subpart in part.iter_parts():
                if subpart['content-id'] == start:
                    candidate = subpart
                    break
        if candidate is None:
            subparts = part.get_payload()
            candidate = subparts[0] if subparts else None
        if candidate is not None:
            yield from self._find_body(candidate, preferencelist)

    def get_body(self, preferencelist=('related', 'html', 'plain')):
        """Return best candidate mime part for display as 'body' of message.

        Do a depth first search, starting with self, looking for the first part
        matching each of the items in preferencelist, and return the part
        corresponding to the first item that has a match, or None if no items
        have a match.  If 'related' is not included in preferencelist, consider
        the root part of any multipart/related encountered as a candidate
        match.  Ignore parts with 'Content-Disposition: attachment'.
        """
        best_prio = len(preferencelist)
        body = None
        for prio, part in self._find_body(self, preferencelist):
            if prio < best_prio:
                best_prio = prio
                body = part
                if prio == 0:
                    break
        return body

    _body_types = {('text', 'plain'),
                   ('text', 'html'),
                   ('multipart', 'related'),
                   ('multipart', 'alternative')}
    def iter_attachments(self):
        """Return an iterator over the non-main parts of a multipart.

        Skip the first of each occurrence of text/plain, text/html,
        multipart/related, or multipart/alternative in the multipart (unless
        they have a 'Content-Disposition: attachment' header) and include all
        remaining subparts in the returned iterator.  When applied to a
        multipart/related, return all parts except the root part.  Return an
        empty iterator when applied to a multipart/alternative or a
        non-multipart.
        """
        maintype, subtype = self.get_content_type().split('/')
        if maintype != 'multipart' or subtype == 'alternative':
            return
        payload = self.get_payload()
        # Certain malformed messages can have content type set to `multipart/*`
        # but still have single part body, in which case payload.copy() can
        # fail with AttributeError.
        try:
            parts = payload.copy()
        except AttributeError:
            # payload is not a list, it is most probably a string.
            return

        if maintype == 'multipart' and subtype == 'related':
            # For related, we treat everything but the root as an attachment.
            # The root may be indicated by 'start'; if there's no start or we
            # can't find the named start, treat the first subpart as the root.
            start = self.get_param('start')
            if start:
                found = False
                attachments = []
                for part in parts:
                    if part.get('content-id') == start:
                        found = True
                    else:
                        attachments.append(part)
                if found:
                    yield from attachments
                    return
            parts.pop(0)
            yield from parts
            return
        # Otherwise we more or less invert the remaining logic in get_body.
        # This only really works in edge cases (ex: non-text related or
        # alternatives) if the sending agent sets content-disposition.
        seen = []   # Only skip the first example of each candidate type.
        for part in parts:
            maintype, subtype = part.get_content_type().split('/')
            if ((maintype, subtype) in self._body_types and
                    not part.is_attachment() and subtype not in seen):
                seen.append(subtype)
                continue
            yield part

    def iter_parts(self):
        """Return an iterator over all immediate subparts of a multipart.

        Return an empty iterator for a non-multipart.
        """
        if self.is_multipart():
            yield from self.get_payload()

    def get_content(self, *args, content_manager=None, **kw):
        if content_manager is None:
            content_manager = self.policy.content_manager
        return content_manager.get_content(self, *args, **kw)

    def set_content(self, *args, content_manager=None, **kw):
        if content_manager is None:
            content_manager = self.policy.content_manager
        content_manager.set_content(self, *args, **kw)

    def _make_multipart(self, subtype, disallowed_subtypes, boundary):
        if self.get_content_maintype() == 'multipart':
            existing_subtype = self.get_content_subtype()
            disallowed_subtypes = disallowed_subtypes + (subtype,)
            if existing_subtype in disallowed_subtypes:
                raise ValueError("Cannot convert {} to {}".format(
                    existing_subtype, subtype))
        keep_headers = []
        part_headers = []
        for name, value in self._headers:
            if name.lower().startswith('content-'):
                part_headers.append((name, value))
            else:
                keep_headers.append((name, value))
        if part_headers:
            # There is existing content, move it to the first subpart.
            part = type(self)(policy=self.policy)
            part._headers = part_headers
            part._payload = self._payload
            self._payload = [part]
        else:
            self._payload = []
        self._headers = keep_headers
        self['Content-Type'] = 'multipart/' + subtype
        if boundary is not None:
            self.set_param('boundary', boundary)

    def make_related(self, boundary=None):
        self._make_multipart('related', ('alternative', 'mixed'), boundary)

    def make_alternative(self, boundary=None):
        self._make_multipart('alternative', ('mixed',), boundary)

    def make_mixed(self, boundary=None):
        self._make_multipart('mixed', (), boundary)

    def _add_multipart(self, _subtype, *args, _disp=None, **kw):
        if (self.get_content_maintype() != 'multipart' or
                self.get_content_subtype() != _subtype):
            getattr(self, 'make_' + _subtype)()
        part = type(self)(policy=self.policy)
        part.set_content(*args, **kw)
        if _disp and 'content-disposition' not in part:
            part['Content-Disposition'] = _disp
        self.attach(part)

    def add_related(self, *args, **kw):
        self._add_multipart('related', *args, _disp='inline', **kw)

    def add_alternative(self, *args, **kw):
        self._add_multipart('alternative', *args, **kw)

    def add_attachment(self, *args, **kw):
        self._add_multipart('mixed', *args, _disp='attachment', **kw)

    def clear(self):
        self._headers = []
        self._payload = None

    def clear_content(self):
        self._headers = [(n, v) for n, v in self._headers
                         if not n.lower().startswith('content-')]
        self._payload = None


class EmailMessage(MIMEPart):

    def set_content(self, *args, **kw):
        super().set_content(*args, **kw)
        if 'MIME-Version' not in self:
            self['MIME-Version'] = '1.0'
```
