## Supplementary software v0.2.1 for "Virtual control arms for paediatric myopia trials: external validation of axial-elongation models": application.py

```
# Copyright (C) 2001-2006 Python Software Foundation
# Author: Keith Dart
# Contact: email-sig@python.org

"""Class representing application/* type MIME documents."""

__all__ = ["MIMEApplication"]

from email import encoders
from email.mime.nonmultipart import MIMENonMultipart


class MIMEApplication(MIMENonMultipart):
    """Class for generating application/* MIME documents."""

    def __init__(self, _data, _subtype='octet-stream',
                 _encoder=encoders.encode_base64, *, policy=None, **_params):
        """Create an application/* type MIME document.

        _data contains the bytes for the raw application data.

        _subtype is the MIME content type subtype, defaulting to
        'octet-stream'.

        _encoder is a function which will perform the actual encoding for
        transport of the application data, defaulting to base64 encoding.

        Any additional keyword arguments are passed to the base class
        constructor, which turns them into parameters on the Content-Type
        header.
        """
        if _subtype is None:
            raise TypeError('Invalid application MIME subtype')
        MIMENonMultipart.__init__(self, 'application', _subtype, policy=policy,
                                  **_params)
        self.set_payload(_data)
        _encoder(self)
```
