## Supplementary software v0.2.1 for "Virtual control arms for paediatric myopia trials: external validation of axial-elongation models": audio.py

```
# Copyright (C) 2001-2007 Python Software Foundation
# Author: Anthony Baxter
# Contact: email-sig@python.org

"""Class representing audio/* type MIME documents."""

__all__ = ['MIMEAudio']

from email import encoders
from email.mime.nonmultipart import MIMENonMultipart


class MIMEAudio(MIMENonMultipart):
    """Class for generating audio/* MIME documents."""

    def __init__(self, _audiodata, _subtype=None,
                 _encoder=encoders.encode_base64, *, policy=None, **_params):
        """Create an audio/* type MIME document.

        _audiodata contains the bytes for the raw audio data.  If this data
        can be decoded as au, wav, aiff, or aifc, then the
        subtype will be automatically included in the Content-Type header.
        Otherwise, you can specify  the specific audio subtype via the
        _subtype parameter.  If _subtype is not given, and no subtype can be
        guessed, a TypeError is raised.

        _encoder is a function which will perform the actual encoding for
        transport of the image data.  It takes one argument, which is this
        Image instance.  It should use get_payload() and set_payload() to
        change the payload to the encoded form.  It should also add any
        Content-Transfer-Encoding or other headers to the message as
        necessary.  The default encoding is Base64.

        Any additional keyword arguments are passed to the base class
        constructor, which turns them into parameters on the Content-Type
        header.
        """
        if _subtype is None:
            _subtype = _what(_audiodata)
        if _subtype is None:
            raise TypeError('Could not find audio MIME subtype')
        MIMENonMultipart.__init__(self, 'audio', _subtype, policy=policy,
                                  **_params)
        self.set_payload(_audiodata)
        _encoder(self)


_rules = []


# Originally from the sndhdr module.
#
# There are others in sndhdr that don't have MIME types. :(
# Additional ones to be added to sndhdr? midi, mp3, realaudio, wma??
def _what(data):
    # Try to identify a sound file type.
    #
    # sndhdr.what() had a pretty cruddy interface, unfortunately.  This is why
    # we re-do it here.  It would be easier to reverse engineer the Unix 'file'
    # command and use the standard 'magic' file, as shipped with a modern Unix.
    for testfn in _rules:
        if res := testfn(data):
            return res
    else:
        return None


def rule(rulefunc):
    _rules.append(rulefunc)
    return rulefunc


@rule
def _aiff(h):
    if not h.startswith(b'FORM'):
        return None
    if h[8:12] in {b'AIFC', b'AIFF'}:
        return 'x-aiff'
    else:
        return None


@rule
def _au(h):
    if h.startswith(b'.snd'):
        return 'basic'
    else:
        return None


@rule
def _wav(h):
    # 'RIFF' <len> 'WAVE' 'fmt ' <len>
    if not h.startswith(b'RIFF') or h[8:12] != b'WAVE' or h[12:16] != b'fmt ':
        return None
    else:
        return "x-wav"
```
