## Supplementary software v0.2.1 for "Virtual control arms for paediatric myopia trials: external validation of axial-elongation models": base.py

```
# Copyright (C) 2001-2006 Python Software Foundation
# Author: Barry Warsaw
# Contact: email-sig@python.org

"""Base class for MIME specializations."""

__all__ = ['MIMEBase']

import email.policy

from email import message


class MIMEBase(message.Message):
    """Base class for MIME specializations."""

    def __init__(self, _maintype, _subtype, *, policy=None, **_params):
        """This constructor adds a Content-Type: and a MIME-Version: header.

        The Content-Type: header is taken from the _maintype and _subtype
        arguments.  Additional parameters for this header are taken from the
        keyword arguments.
        """
        if policy is None:
            policy = email.policy.compat32
        message.Message.__init__(self, policy=policy)
        ctype = '%s/%s' % (_maintype, _subtype)
        self.add_header('Content-Type', ctype, **_params)
        self['MIME-Version'] = '1.0'
```
