## Supplementary software v0.2.1 for "Virtual control arms for paediatric myopia trials: external validation of axial-elongation models": image.py

```
# Copyright (C) 2001-2006 Python Software Foundation
# Author: Barry Warsaw
# Contact: email-sig@python.org

"""Class representing image/* type MIME documents."""

__all__ = ['MIMEImage']

from email import encoders
from email.mime.nonmultipart import MIMENonMultipart


class MIMEImage(MIMENonMultipart):
    """Class for generating image/* type MIME documents."""

    def __init__(self, _imagedata, _subtype=None,
                 _encoder=encoders.encode_base64, *, policy=None, **_params):
        """Create an image/* type MIME document.

        _imagedata contains the bytes for the raw image data.  If the data
        type can be detected (jpeg, png, gif, tiff, rgb, pbm, pgm, ppm,
        rast, xbm, bmp, webp, and exr attempted), then the subtype will be
        automatically included in the Content-Type header. Otherwise, you can
        specify the specific image subtype via the _subtype parameter.

        _encoder is a function which will perform the actual encoding for
        transport of the image data.  It takes one argument, which is this
        Image instance.  It should use get_payload() and set_payload() to
        change the payload to the encoded form.  It should also add any
        Content-Transfer-Encoding or other headers to the message as
        necessary.  The default encoding is Base64.

        Any additional keyword arguments are passed to the base class
        constructor, which turns them into parameters on the Content-Type
        header.
        """
        _subtype = _what(_imagedata) if _subtype is None else _subtype
        if _subtype is None:
            raise TypeError('Could not guess image MIME subtype')
        MIMENonMultipart.__init__(self, 'image', _subtype, policy=policy,
                                  **_params)
        self.set_payload(_imagedata)
        _encoder(self)


_rules = []


# Originally from the imghdr module.
def _what(data):
    for rule in _rules:
        if res := rule(data):
            return res
    else:
        return None


def rule(rulefunc):
    _rules.append(rulefunc)
    return rulefunc


@rule
def _jpeg(h):
    """JPEG data with JFIF or Exif markers; and raw JPEG"""
    if h[6:10] in (b'JFIF', b'Exif'):
        return 'jpeg'
    elif h[:4] == b'\xff\xd8\xff\xdb':
        return 'jpeg'


@rule
def _png(h):
    if h.startswith(b'\211PNG\r\n\032\n'):
        return 'png'


@rule
def _gif(h):
    """GIF ('87 and '89 variants)"""
    if h[:6] in (b'GIF87a', b'GIF89a'):
        return 'gif'


@rule
def _tiff(h):
    """TIFF (can be in Motorola or Intel byte order)"""
    if h[:2] in (b'MM', b'II'):
        return 'tiff'


@rule
def _rgb(h):
    """SGI image library"""
    if h.startswith(b'\001\332'):
        return 'rgb'


@rule
def _pbm(h):
    """PBM (portable bitmap)"""
    if len(h) >= 3 and \
            h[0] == ord(b'P') and h[1] in b'14' and h[2] in b' \t\n\r':
        return 'pbm'


@rule
def _pgm(h):
    """PGM (portable graymap)"""
    if len(h) >= 3 and \
            h[0] == ord(b'P') and h[1] in b'25' and h[2] in b' \t\n\r':
        return 'pgm'


@rule
def _ppm(h):
    """PPM (portable pixmap)"""
    if len(h) >= 3 and \
            h[0] == ord(b'P') and h[1] in b'36' and h[2] in b' \t\n\r':
        return 'ppm'


@rule
def _rast(h):
    """Sun raster file"""
    if h.startswith(b'\x59\xA6\x6A\x95'):
        return 'rast'


@rule
def _xbm(h):
    """X bitmap (X10 or X11)"""
    if h.startswith(b'#define '):
        return 'xbm'


@rule
def _bmp(h):
    if h.startswith(b'BM'):
        return 'bmp'


@rule
def _webp(h):
    if h.startswith(b'RIFF') and h[8:12] == b'WEBP':
        return 'webp'


@rule
def _exr(h):
    if h.startswith(b'\x76\x2f\x31\x01'):
        return 'exr'
```
