## Supplementary software v0.2.1 for "Virtual control arms for paediatric myopia trials: external validation of axial-elongation models": message.py

```
# Copyright (C) 2001-2006 Python Software Foundation
# Author: Barry Warsaw
# Contact: email-sig@python.org

"""Class representing message/* MIME documents."""

__all__ = ['MIMEMessage']

from email import message
from email.mime.nonmultipart import MIMENonMultipart


class MIMEMessage(MIMENonMultipart):
    """Class representing message/* MIME documents."""

    def __init__(self, _msg, _subtype='rfc822', *, policy=None):
        """Create a message/* type MIME document.

        _msg is a message object and must be an instance of Message, or a
        derived class of Message, otherwise a TypeError is raised.

        Optional _subtype defines the subtype of the contained message.  The
        default is "rfc822" (this is defined by the MIME standard, even though
        the term "rfc822" is technically outdated by RFC 2822).
        """
        MIMENonMultipart.__init__(self, 'message', _subtype, policy=policy)
        if not isinstance(_msg, message.Message):
            raise TypeError('Argument is not an instance of Message')
        # It's convenient to use this base class method.  We need to do it
        # this way or we'll get an exception
        message.Message.attach(self, _msg)
        # And be sure our default type is set correctly
        self.set_default_type('message/rfc822')
```
