## Supplementary software v0.2.1 for "Virtual control arms for paediatric myopia trials: external validation of axial-elongation models": multipart.py

```
# Copyright (C) 2002-2006 Python Software Foundation
# Author: Barry Warsaw
# Contact: email-sig@python.org

"""Base class for MIME multipart/* type messages."""

__all__ = ['MIMEMultipart']

from email.mime.base import MIMEBase


class MIMEMultipart(MIMEBase):
    """Base class for MIME multipart/* type messages."""

    def __init__(self, _subtype='mixed', boundary=None, _subparts=None,
                 *, policy=None,
                 **_params):
        """Creates a multipart/* type message.

        By default, creates a multipart/mixed message, with proper
        Content-Type and MIME-Version headers.

        _subtype is the subtype of the multipart content type, defaulting to
        `mixed'.

        boundary is the multipart boundary string.  By default it is
        calculated as needed.

        _subparts is a sequence of initial subparts for the payload.  It
        must be an iterable object, such as a list.  You can always
        attach new subparts to the message by using the attach() method.

        Additional parameters for the Content-Type header are taken from the
        keyword arguments (or passed into the _params argument).
        """
        MIMEBase.__init__(self, 'multipart', _subtype, policy=policy, **_params)

        # Initialise _payload to an empty list as the Message superclass's
        # implementation of is_multipart assumes that _payload is a list for
        # multipart messages.
        self._payload = []

        if _subparts:
            for p in _subparts:
                self.attach(p)
        if boundary:
            self.set_boundary(boundary)
```
