## Supplementary software v0.2.1 for "Virtual control arms for paediatric myopia trials: external validation of axial-elongation models": nonmultipart.py

```
# Copyright (C) 2002-2006 Python Software Foundation
# Author: Barry Warsaw
# Contact: email-sig@python.org

"""Base class for MIME type messages that are not multipart."""

__all__ = ['MIMENonMultipart']

from email import errors
from email.mime.base import MIMEBase


class MIMENonMultipart(MIMEBase):
    """Base class for MIME non-multipart type messages."""

    def attach(self, payload):
        # The public API prohibits attaching multiple subparts to MIMEBase
        # derived subtypes since none of them are, by definition, of content
        # type multipart/*
        raise errors.MultipartConversionError(
            'Cannot attach additional subparts to non-multipart/*')
```
