## Supplementary software v0.2.1 for "Virtual control arms for paediatric myopia trials: external validation of axial-elongation models": text.py

```
# Copyright (C) 2001-2006 Python Software Foundation
# Author: Barry Warsaw
# Contact: email-sig@python.org

"""Class representing text/* type MIME documents."""

__all__ = ['MIMEText']

from email.mime.nonmultipart import MIMENonMultipart


class MIMEText(MIMENonMultipart):
    """Class for generating text/* type MIME documents."""

    def __init__(self, _text, _subtype='plain', _charset=None, *, policy=None):
        """Create a text/* type MIME document.

        _text is the string for this message object.

        _subtype is the MIME sub content type, defaulting to "plain".

        _charset is the character set parameter added to the Content-Type
        header.  This defaults to "us-ascii".  Note that as a side-effect, the
        Content-Transfer-Encoding header will also be set.
        """

        # If no _charset was specified, check to see if there are non-ascii
        # characters present. If not, use 'us-ascii', otherwise use utf-8.
        # XXX: This can be removed once #7304 is fixed.
        if _charset is None:
            try:
                _text.encode('us-ascii')
                _charset = 'us-ascii'
            except UnicodeEncodeError:
                _charset = 'utf-8'

        MIMENonMultipart.__init__(self, 'text', _subtype, policy=policy,
                                  charset=str(_charset))

        self.set_payload(_text, _charset)
```
