## Supplementary software v0.2.1 for "Virtual control arms for paediatric myopia trials: external validation of axial-elongation models": parser.py

```
# Copyright (C) 2001-2007 Python Software Foundation
# Author: Barry Warsaw, Thomas Wouters, Anthony Baxter
# Contact: email-sig@python.org

"""A parser of RFC 2822 and MIME email messages."""

__all__ = ['Parser', 'HeaderParser', 'BytesParser', 'BytesHeaderParser',
           'FeedParser', 'BytesFeedParser']

from io import StringIO, TextIOWrapper

from email.feedparser import FeedParser, BytesFeedParser
from email._policybase import compat32


class Parser:
    def __init__(self, _class=None, *, policy=compat32):
        """Parser of RFC 2822 and MIME email messages.

        Creates an in-memory object tree representing the email message, which
        can then be manipulated and turned over to a Generator to return the
        textual representation of the message.

        The string must be formatted as a block of RFC 2822 headers and header
        continuation lines, optionally preceded by a `Unix-from' header.  The
        header block is terminated either by the end of the string or by a
        blank line.

        _class is the class to instantiate for new message objects when they
        must be created.  This class must have a constructor that can take
        zero arguments.  Default is Message.Message.

        The policy keyword specifies a policy object that controls a number of
        aspects of the parser's operation.  The default policy maintains
        backward compatibility.

        """
        self._class = _class
        self.policy = policy

    def parse(self, fp, headersonly=False):
        """Create a message structure from the data in a file.

        Reads all the data from the file and returns the root of the message
        structure.  Optional headersonly is a flag specifying whether to stop
        parsing after reading the headers or not.  The default is False,
        meaning it parses the entire contents of the file.
        """
        feedparser = FeedParser(self._class, policy=self.policy)
        if headersonly:
            feedparser._set_headersonly()
        while data := fp.read(8192):
            feedparser.feed(data)
        return feedparser.close()

    def parsestr(self, text, headersonly=False):
        """Create a message structure from a string.

        Returns the root of the message structure.  Optional headersonly is a
        flag specifying whether to stop parsing after reading the headers or
        not.  The default is False, meaning it parses the entire contents of
        the file.
        """
        return self.parse(StringIO(text), headersonly=headersonly)


class HeaderParser(Parser):
    def parse(self, fp, headersonly=True):
        return Parser.parse(self, fp, True)

    def parsestr(self, text, headersonly=True):
        return Parser.parsestr(self, text, True)


class BytesParser:

    def __init__(self, *args, **kw):
        """Parser of binary RFC 2822 and MIME email messages.

        Creates an in-memory object tree representing the email message, which
        can then be manipulated and turned over to a Generator to return the
        textual representation of the message.

        The input must be formatted as a block of RFC 2822 headers and header
        continuation lines, optionally preceded by a `Unix-from' header.  The
        header block is terminated either by the end of the input or by a
        blank line.

        _class is the class to instantiate for new message objects when they
        must be created.  This class must have a constructor that can take
        zero arguments.  Default is Message.Message.
        """
        self.parser = Parser(*args, **kw)

    def parse(self, fp, headersonly=False):
        """Create a message structure from the data in a binary file.

        Reads all the data from the file and returns the root of the message
        structure.  Optional headersonly is a flag specifying whether to stop
        parsing after reading the headers or not.  The default is False,
        meaning it parses the entire contents of the file.
        """
        fp = TextIOWrapper(fp, encoding='ascii', errors='surrogateescape')
        try:
            return self.parser.parse(fp, headersonly)
        finally:
            fp.detach()


    def parsebytes(self, text, headersonly=False):
        """Create a message structure from a byte string.

        Returns the root of the message structure.  Optional headersonly is a
        flag specifying whether to stop parsing after reading the headers or
        not.  The default is False, meaning it parses the entire contents of
        the file.
        """
        text = text.decode('ASCII', errors='surrogateescape')
        return self.parser.parsestr(text, headersonly)


class BytesHeaderParser(BytesParser):
    def parse(self, fp, headersonly=True):
        return BytesParser.parse(self, fp, headersonly=True)

    def parsebytes(self, text, headersonly=True):
        return BytesParser.parsebytes(self, text, headersonly=True)
```
