## Supplementary software v0.2.1 for "Virtual control arms for paediatric myopia trials: external validation of axial-elongation models": policy.py

```
"""This will be the home for the policy that hooks in the new
code that adds all the email6 features.
"""

import re
import sys
from email._policybase import Policy, Compat32, compat32, _extend_docstrings
from email.utils import _has_surrogates
from email.headerregistry import HeaderRegistry as HeaderRegistry
from email.contentmanager import raw_data_manager
from email.message import EmailMessage

__all__ = [
    'Compat32',
    'compat32',
    'Policy',
    'EmailPolicy',
    'default',
    'strict',
    'SMTP',
    'HTTP',
    ]

linesep_splitter = re.compile(r'\n|\r\n?')

@_extend_docstrings
class EmailPolicy(Policy):

    """+
    PROVISIONAL

    The API extensions enabled by this policy are currently provisional.
    Refer to the documentation for details.

    This policy adds new header parsing and folding algorithms.  Instead of
    simple strings, headers are custom objects with custom attributes
    depending on the type of the field.  The folding algorithm fully
    implements RFCs 2047 and 5322.

    In addition to the settable attributes listed above that apply to
    all Policies, this policy adds the following additional attributes:

    utf8                -- if False (the default) message headers will be
                           serialized as ASCII, using encoded words to encode
                           any non-ASCII characters in the source strings.  If
                           True, the message headers will be serialized using
                           utf8 and will not contain encoded words (see RFC
                           6532 for more on this serialization format).

    refold_source       -- if the value for a header in the Message object
                           came from the parsing of some source, this attribute
                           indicates whether or not a generator should refold
                           that value when transforming the message back into
                           stream form.  The possible values are:

                           none  -- all source values use original folding
                           long  -- source values that have any line that is
                                    longer than max_line_length will be
                                    refolded
                           all  -- all values are refolded.

                           The default is 'long'.

    header_factory      -- a callable that takes two arguments, 'name' and
                           'value', where 'name' is a header field name and
                           'value' is an unfolded header field value, and
                           returns a string-like object that represents that
                           header.  A default header_factory is provided that
                           understands some of the RFC5322 header field types.
                           (Currently address fields and date fields have
                           special treatment, while all other fields are
                           treated as unstructured.  This list will be
                           completed before the extension is marked stable.)

    content_manager     -- an object with at least two methods: get_content
                           and set_content.  When the get_content or
                           set_content method of a Message object is called,
                           it calls the corresponding method of this object,
                           passing it the message object as its first argument,
                           and any arguments or keywords that were passed to
                           it as additional arguments.  The default
                           content_manager is
                           :data:`~email.contentmanager.raw_data_manager`.

    """

    message_factory = EmailMessage
    utf8 = False
    refold_source = 'long'
    header_factory = HeaderRegistry()
    content_manager = raw_data_manager

    def __init__(self, **kw):
        # Ensure that each new instance gets a unique header factory
        # (as opposed to clones, which share the factory).
        if 'header_factory' not in kw:
            object.__setattr__(self, 'header_factory', HeaderRegistry())
        super().__init__(**kw)

    def header_max_count(self, name):
        """+
        The implementation for this class returns the max_count attribute from
        the specialized header class that would be used to construct a header
        of type 'name'.
        """
        return self.header_factory[name].max_count

    # The logic of the next three methods is chosen such that it is possible to
    # switch a Message object between a Compat32 policy and a policy derived
    # from this class and have the results stay consistent.  This allows a
    # Message object constructed with this policy to be passed to a library
    # that only handles Compat32 objects, or to receive such an object and
    # convert it to use the newer style by just changing its policy.  It is
    # also chosen because it postpones the relatively expensive full rfc5322
    # parse until as late as possible when parsing from source, since in many
    # applications only a few headers will actually be inspected.

    def header_source_parse(self, sourcelines):
        """+
        The name is parsed as everything up to the ':' and returned unmodified.
        The value is determined by stripping leading whitespace off the
        remainder of the first line joined with all subsequent lines, and
        stripping any trailing carriage return or linefeed characters.  (This
        is the same as Compat32).

        """
        name, value = sourcelines[0].split(':', 1)
        value = ''.join((value, *sourcelines[1:])).lstrip(' \t\r\n')
        return (name, value.rstrip('\r\n'))

    def header_store_parse(self, name, value):
        """+
        The name is returned unchanged.  If the input value has a 'name'
        attribute and it matches the name ignoring case, the value is returned
        unchanged.  Otherwise the name and value are passed to header_factory
        method, and the resulting custom header object is returned as the
        value.  In this case a ValueError is raised if the input value contains
        CR or LF characters.

        """
        if hasattr(value, 'name') and value.name.lower() == name.lower():
            return (name, value)
        if isinstance(value, str) and len(value.splitlines())>1:
            # XXX this error message isn't quite right when we use splitlines
            # (see issue 22233), but I'm not sure what should happen here.
            raise ValueError("Header values may not contain linefeed "
                             "or carriage return characters")
        return (name, self.header_factory(name, value))

    def header_fetch_parse(self, name, value):
        """+
        If the value has a 'name' attribute, it is returned to unmodified.
        Otherwise the name and the value with any linesep characters removed
        are passed to the header_factory method, and the resulting custom
        header object is returned.  Any surrogateescaped bytes get turned
        into the unicode unknown-character glyph.

        """
        if hasattr(value, 'name'):
            return value
        # We can't use splitlines here because it splits on more than \r and \n.
        value = ''.join(linesep_splitter.split(value))
        return self.header_factory(name, value)

    def fold(self, name, value):
        """+
        Header folding is controlled by the refold_source policy setting.  A
        value is considered to be a 'source value' if and only if it does not
        have a 'name' attribute (having a 'name' attribute means it is a header
        object of some sort).  If a source value needs to be refolded according
        to the policy, it is converted into a custom header object by passing
        the name and the value with any linesep characters removed to the
        header_factory method.  Folding of a custom header object is done by
        calling its fold method with the current policy.

        Source values are split into lines using splitlines.  If the value is
        not to be refolded, the lines are rejoined using the linesep from the
        policy and returned.  The exception is lines containing non-ascii
        binary data.  In that case the value is refolded regardless of the
        refold_source setting, which causes the binary data to be CTE encoded
        using the unknown-8bit charset.

        """
        return self._fold(name, value, refold_binary=True)

    def fold_binary(self, name, value):
        """+
        The same as fold if cte_type is 7bit, except that the returned value is
        bytes.

        If cte_type is 8bit, non-ASCII binary data is converted back into
        bytes.  Headers with binary data are not refolded, regardless of the
        refold_header setting, since there is no way to know whether the binary
        data consists of single byte characters or multibyte characters.

        If utf8 is true, headers are encoded to utf8, otherwise to ascii with
        non-ASCII unicode rendered as encoded words.

        """
        folded = self._fold(name, value, refold_binary=self.cte_type=='7bit')
        charset = 'utf8' if self.utf8 else 'ascii'
        return folded.encode(charset, 'surrogateescape')

    def _fold(self, name, value, refold_binary=False):
        if hasattr(value, 'name'):
            return value.fold(policy=self)
        maxlen = self.max_line_length if self.max_line_length else sys.maxsize
        # We can't use splitlines here because it splits on more than \r and \n.
        lines = linesep_splitter.split(value)
        refold = (self.refold_source == 'all' or
                  self.refold_source == 'long' and
                    (lines and len(lines[0])+len(name)+2 > maxlen or
                     any(len(x) > maxlen for x in lines[1:])))

        if not refold:
            if not self.utf8:
                refold = not value.isascii()
            elif refold_binary:
                refold = _has_surrogates(value)
        if refold:
            return self.header_factory(name, ''.join(lines)).fold(policy=self)

        return name + ': ' + self.linesep.join(lines) + self.linesep


default = EmailPolicy()
# Make the default policy use the class default header_factory
del default.header_factory
strict = default.clone(raise_on_defect=True)
SMTP = default.clone(linesep='\r\n')
HTTP = default.clone(linesep='\r\n', max_line_length=None)
SMTPUTF8 = SMTP.clone(utf8=True)
```
