## Supplementary software v0.2.1 for "Virtual control arms for paediatric myopia trials: external validation of axial-elongation models": quoprimime.py

```
# Copyright (C) 2001-2006 Python Software Foundation
# Author: Ben Gertzfield
# Contact: email-sig@python.org

"""Quoted-printable content transfer encoding per RFCs 2045-2047.

This module handles the content transfer encoding method defined in RFC 2045
to encode US ASCII-like 8-bit data called `quoted-printable'.  It is used to
safely encode text that is in a character set similar to the 7-bit US ASCII
character set, but that includes some 8-bit characters that are normally not
allowed in email bodies or headers.

Quoted-printable is very space-inefficient for encoding binary files; use the
email.base64mime module for that instead.

This module provides an interface to encode and decode both headers and bodies
with quoted-printable encoding.

RFC 2045 defines a method for including character set information in an
`encoded-word' in a header.  This method is commonly used for 8-bit real names
in To:/From:/Cc: etc. fields, as well as Subject: lines.

This module does not do the line wrapping or end-of-line character
conversion necessary for proper internationalized headers; it only
does dumb encoding and decoding.  To deal with the various line
wrapping issues, use the email.header module.
"""

__all__ = [
    'body_decode',
    'body_encode',
    'body_length',
    'decode',
    'decodestring',
    'header_decode',
    'header_encode',
    'header_length',
    'quote',
    'unquote',
    ]

import re

from string import ascii_letters, digits, hexdigits

CRLF = '\r\n'
NL = '\n'
EMPTYSTRING = ''

# Build a mapping of octets to the expansion of that octet.  Since we're only
# going to have 256 of these things, this isn't terribly inefficient
# space-wise.  Remember that headers and bodies have different sets of safe
# characters.  Initialize both maps with the full expansion, and then override
# the safe bytes with the more compact form.
_QUOPRI_MAP = ['=%02X' % c for c in range(256)]
_QUOPRI_HEADER_MAP = _QUOPRI_MAP[:]
_QUOPRI_BODY_MAP = _QUOPRI_MAP[:]

# Safe header bytes which need no encoding.
for c in b'-!*+/' + ascii_letters.encode('ascii') + digits.encode('ascii'):
    _QUOPRI_HEADER_MAP[c] = chr(c)
# Headers have one other special encoding; spaces become underscores.
_QUOPRI_HEADER_MAP[ord(' ')] = '_'

# Safe body bytes which need no encoding.
for c in (b' !"#$%&\'()*+,-./0123456789:;<>'
          b'?@ABCDEFGHIJKLMNOPQRSTUVWXYZ[\\]^_`'
          b'abcdefghijklmnopqrstuvwxyz{|}~\t'):
    _QUOPRI_BODY_MAP[c] = chr(c)


# Helpers
def header_check(octet):
    """Return True if the octet should be escaped with header quopri."""
    return chr(octet) != _QUOPRI_HEADER_MAP[octet]


def body_check(octet):
    """Return True if the octet should be escaped with body quopri."""
    return chr(octet) != _QUOPRI_BODY_MAP[octet]


def header_length(bytearray):
    """Return a header quoted-printable encoding length.

    Note that this does not include any RFC 2047 chrome added by
    `header_encode()`.

    :param bytearray: An array of bytes (a.k.a. octets).
    :return: The length in bytes of the byte array when it is encoded with
        quoted-printable for headers.
    """
    return sum(len(_QUOPRI_HEADER_MAP[octet]) for octet in bytearray)


def body_length(bytearray):
    """Return a body quoted-printable encoding length.

    :param bytearray: An array of bytes (a.k.a. octets).
    :return: The length in bytes of the byte array when it is encoded with
        quoted-printable for bodies.
    """
    return sum(len(_QUOPRI_BODY_MAP[octet]) for octet in bytearray)


def _max_append(L, s, maxlen, extra=''):
    if not isinstance(s, str):
        s = chr(s)
    if not L:
        L.append(s.lstrip())
    elif len(L[-1]) + len(s) <= maxlen:
        L[-1] += extra + s
    else:
        L.append(s.lstrip())


def unquote(s):
    """Turn a string in the form =AB to the ASCII character with value 0xab"""
    return chr(int(s[1:3], 16))


def quote(c):
    return _QUOPRI_MAP[ord(c)]


def header_encode(header_bytes, charset='iso-8859-1'):
    """Encode a single header line with quoted-printable (like) encoding.

    Defined in RFC 2045, this `Q' encoding is similar to quoted-printable, but
    used specifically for email header fields to allow charsets with mostly 7
    bit characters (and some 8 bit) to remain more or less readable in non-RFC
    2045 aware mail clients.

    charset names the character set to use in the RFC 2046 header.  It
    defaults to iso-8859-1.
    """
    # Return empty headers as an empty string.
    if not header_bytes:
        return ''
    # Iterate over every byte, encoding if necessary.
    encoded = header_bytes.decode('latin1').translate(_QUOPRI_HEADER_MAP)
    # Now add the RFC chrome to each encoded chunk and glue the chunks
    # together.
    return '=?%s?q?%s?=' % (charset, encoded)


_QUOPRI_BODY_ENCODE_MAP = _QUOPRI_BODY_MAP[:]
for c in b'\r\n':
    _QUOPRI_BODY_ENCODE_MAP[c] = chr(c)
del c

def body_encode(body, maxlinelen=76, eol=NL):
    """Encode with quoted-printable, wrapping at maxlinelen characters.

    Each line of encoded text will end with eol, which defaults to "\\n".  Set
    this to "\\r\\n" if you will be using the result of this function directly
    in an email.

    Each line will be wrapped at, at most, maxlinelen characters before the
    eol string (maxlinelen defaults to 76 characters, the maximum value
    permitted by RFC 2045).  Long lines will have the 'soft line break'
    quoted-printable character "=" appended to them, so the decoded text will
    be identical to the original text.

    The minimum maxlinelen is 4 to have room for a quoted character ("=XX")
    followed by a soft line break.  Smaller values will generate a
    ValueError.

    """

    if maxlinelen < 4:
        raise ValueError("maxlinelen must be at least 4")
    if not body:
        return body

    # quote special characters
    body = body.translate(_QUOPRI_BODY_ENCODE_MAP)

    soft_break = '=' + eol
    # leave space for the '=' at the end of a line
    maxlinelen1 = maxlinelen - 1

    encoded_body = []
    append = encoded_body.append

    for line in body.splitlines():
        # break up the line into pieces no longer than maxlinelen - 1
        start = 0
        laststart = len(line) - 1 - maxlinelen
        while start <= laststart:
            stop = start + maxlinelen1
            # make sure we don't break up an escape sequence
            if line[stop - 2] == '=':
                append(line[start:stop - 1])
                start = stop - 2
            elif line[stop - 1] == '=':
                append(line[start:stop])
                start = stop - 1
            else:
                append(line[start:stop] + '=')
                start = stop

        # handle rest of line, special case if line ends in whitespace
        if line and line[-1] in ' \t':
            room = start - laststart
            if room >= 3:
                # It's a whitespace character at end-of-line, and we have room
                # for the three-character quoted encoding.
                q = quote(line[-1])
            elif room == 2:
                # There's room for the whitespace character and a soft break.
                q = line[-1] + soft_break
            else:
                # There's room only for a soft break.  The quoted whitespace
                # will be the only content on the subsequent line.
                q = soft_break + quote(line[-1])
            append(line[start:-1] + q)
        else:
            append(line[start:])

    # add back final newline if present
    if body[-1] in CRLF:
        append('')

    return eol.join(encoded_body)


# BAW: I'm not sure if the intent was for the signature of this function to be
# the same as base64MIME.decode() or not...
def decode(encoded, eol=NL):
    """Decode a quoted-printable string.

    Lines are separated with eol, which defaults to \\n.
    """
    if not encoded:
        return encoded
    # BAW: see comment in encode() above.  Again, we're building up the
    # decoded string with string concatenation, which could be done much more
    # efficiently.
    decoded = ''

    for line in encoded.splitlines():
        line = line.rstrip()
        if not line:
            decoded += eol
            continue

        i = 0
        n = len(line)
        while i < n:
            c = line[i]
            if c != '=':
                decoded += c
                i += 1
            # Otherwise, c == "=".  Are we at the end of the line?  If so, add
            # a soft line break.
            elif i+1 == n:
                i += 1
                continue
            # Decode if in form =AB
            elif i+2 < n and line[i+1] in hexdigits and line[i+2] in hexdigits:
                decoded += unquote(line[i:i+3])
                i += 3
            # Otherwise, not in form =AB, pass literally
            else:
                decoded += c
                i += 1

            if i == n:
                decoded += eol
    # Special case if original string did not end with eol
    if encoded[-1] not in '\r\n' and decoded.endswith(eol):
        decoded = decoded[:-1]
    return decoded


# For convenience and backwards compatibility w/ standard base64 module
body_decode = decode
decodestring = decode


def _unquote_match(match):
    """Turn a match in the form =AB to the ASCII character with value 0xab"""
    s = match.group(0)
    return unquote(s)


# Header decoding is done a bit differently
def header_decode(s):
    """Decode a string encoded with RFC 2045 MIME header `Q' encoding.

    This function does not parse a full MIME header value encoded with
    quoted-printable (like =?iso-8859-1?q?Hello_World?=) -- please use
    the high level email.header class for that functionality.
    """
    s = s.replace('_', ' ')
    return re.sub(r'=[a-fA-F0-9]{2}', _unquote_match, s, flags=re.ASCII)
```
