## Supplementary software v0.2.1 for "Virtual control arms for paediatric myopia trials: external validation of axial-elongation models": utils.py

```
# Copyright (C) 2001-2010 Python Software Foundation
# Author: Barry Warsaw
# Contact: email-sig@python.org

"""Miscellaneous utilities."""

__all__ = [
    'collapse_rfc2231_value',
    'decode_params',
    'decode_rfc2231',
    'encode_rfc2231',
    'formataddr',
    'formatdate',
    'format_datetime',
    'getaddresses',
    'make_msgid',
    'mktime_tz',
    'parseaddr',
    'parsedate',
    'parsedate_tz',
    'parsedate_to_datetime',
    'unquote',
    ]

import os
import re
import time
import datetime
import urllib.parse

from email._parseaddr import quote
from email._parseaddr import AddressList as _AddressList
from email._parseaddr import mktime_tz

from email._parseaddr import parsedate, parsedate_tz, _parsedate_tz

COMMASPACE = ', '
EMPTYSTRING = ''
UEMPTYSTRING = ''
CRLF = '\r\n'
TICK = "'"

specialsre = re.compile(r'[][\\()<>@,:;".]')
escapesre = re.compile(r'[\\"]')


def _has_surrogates(s):
    """Return True if s may contain surrogate-escaped binary data."""
    # This check is based on the fact that unless there are surrogates, utf8
    # (Python's default encoding) can encode any string.  This is the fastest
    # way to check for surrogates, see bpo-11454 (moved to gh-55663) for timings.
    try:
        s.encode()
        return False
    except UnicodeEncodeError:
        return True

# How to deal with a string containing bytes before handing it to the
# application through the 'normal' interface.
def _sanitize(string):
    # Turn any escaped bytes into unicode 'unknown' char.  If the escaped
    # bytes happen to be utf-8 they will instead get decoded, even if they
    # were invalid in the charset the source was supposed to be in.  This
    # seems like it is not a bad thing; a defect was still registered.
    original_bytes = string.encode('utf-8', 'surrogateescape')
    return original_bytes.decode('utf-8', 'replace')


# Helpers

def formataddr(pair, charset='utf-8'):
    """The inverse of parseaddr(), this takes a 2-tuple of the form
    (realname, email_address) and returns the string value suitable
    for an RFC 2822 From, To or Cc header.

    If the first element of pair is false, then the second element is
    returned unmodified.

    The optional charset is the character set that is used to encode
    realname in case realname is not ASCII safe.  Can be an instance of str or
    a Charset-like object which has a header_encode method.  Default is
    'utf-8'.
    """
    name, address = pair
    # The address MUST (per RFC) be ascii, so raise a UnicodeError if it isn't.
    address.encode('ascii')
    if name:
        try:
            name.encode('ascii')
        except UnicodeEncodeError:
            if isinstance(charset, str):
                # lazy import to improve module import time
                from email.charset import Charset
                charset = Charset(charset)
            encoded_name = charset.header_encode(name)
            return "%s <%s>" % (encoded_name, address)
        else:
            quotes = ''
            if specialsre.search(name):
                quotes = '"'
            name = escapesre.sub(r'\\\g<0>', name)
            return '%s%s%s <%s>' % (quotes, name, quotes, address)
    return address


def _iter_escaped_chars(addr):
    pos = 0
    escape = False
    for pos, ch in enumerate(addr):
        if escape:
            yield (pos, '\\' + ch)
            escape = False
        elif ch == '\\':
            escape = True
        else:
            yield (pos, ch)
    if escape:
        yield (pos, '\\')


def _strip_quoted_realnames(addr):
    """Strip real names between quotes."""
    if '"' not in addr:
        # Fast path
        return addr

    start = 0
    open_pos = None
    result = []
    for pos, ch in _iter_escaped_chars(addr):
        if ch == '"':
            if open_pos is None:
                open_pos = pos
            else:
                if start != open_pos:
                    result.append(addr[start:open_pos])
                start = pos + 1
                open_pos = None

    if start < len(addr):
        result.append(addr[start:])

    return ''.join(result)


supports_strict_parsing = True

def getaddresses(fieldvalues, *, strict=True):
    """Return a list of (REALNAME, EMAIL) or ('','') for each fieldvalue.

    When parsing fails for a fieldvalue, a 2-tuple of ('', '') is returned in
    its place.

    If strict is true, use a strict parser which rejects malformed inputs.
    """

    # If strict is true, if the resulting list of parsed addresses is greater
    # than the number of fieldvalues in the input list, a parsing error has
    # occurred and consequently a list containing a single empty 2-tuple [('',
    # '')] is returned in its place. This is done to avoid invalid output.
    #
    # Malformed input: getaddresses(['alice@example.com <bob@example.com>'])
    # Invalid output: [('', 'alice@example.com'), ('', 'bob@example.com')]
    # Safe output: [('', '')]

    if not strict:
        all = COMMASPACE.join(str(v) for v in fieldvalues)
        a = _AddressList(all)
        return a.addresslist

    fieldvalues = [str(v) for v in fieldvalues]
    fieldvalues = _pre_parse_validation(fieldvalues)
    addr = COMMASPACE.join(fieldvalues)
    a = _AddressList(addr)
    result = _post_parse_validation(a.addresslist)

    # Treat output as invalid if the number of addresses is not equal to the
    # expected number of addresses.
    n = 0
    for v in fieldvalues:
        # When a comma is used in the Real Name part it is not a deliminator.
        # So strip those out before counting the commas.
        v = _strip_quoted_realnames(v)
        # Expected number of addresses: 1 + number of commas
        n += 1 + v.count(',')
    if len(result) != n:
        return [('', '')]

    return result


def _check_parenthesis(addr):
    # Ignore parenthesis in quoted real names.
    addr = _strip_quoted_realnames(addr)

    opens = 0
    for pos, ch in _iter_escaped_chars(addr):
        if ch == '(':
            opens += 1
        elif ch == ')':
            opens -= 1
            if opens < 0:
                return False
    return (opens == 0)


def _pre_parse_validation(email_header_fields):
    accepted_values = []
    for v in email_header_fields:
        if not _check_parenthesis(v):
            v = "('', '')"
        accepted_values.append(v)

    return accepted_values


def _post_parse_validation(parsed_email_header_tuples):
    accepted_values = []
    # The parser would have parsed a correctly formatted domain-literal
    # The existence of an [ after parsing indicates a parsing failure
    for v in parsed_email_header_tuples:
        if '[' in v[1]:
            v = ('', '')
        accepted_values.append(v)

    return accepted_values


def _format_timetuple_and_zone(timetuple, zone):
    return '%s, %02d %s %04d %02d:%02d:%02d %s' % (
        ['Mon', 'Tue', 'Wed', 'Thu', 'Fri', 'Sat', 'Sun'][timetuple[6]],
        timetuple[2],
        ['Jan', 'Feb', 'Mar', 'Apr', 'May', 'Jun',
         'Jul', 'Aug', 'Sep', 'Oct', 'Nov', 'Dec'][timetuple[1] - 1],
        timetuple[0], timetuple[3], timetuple[4], timetuple[5],
        zone)

def formatdate(timeval=None, localtime=False, usegmt=False):
    """Returns a date string as specified by RFC 2822, e.g.:

    Fri, 09 Nov 2001 01:08:47 -0000

    Optional timeval if given is a floating-point time value as accepted by
    gmtime() and localtime(), otherwise the current time is used.

    Optional localtime is a flag that when True, interprets timeval, and
    returns a date relative to the local timezone instead of UTC, properly
    taking daylight savings time into account.

    Optional argument usegmt means that the timezone is written out as
    an ascii string, not numeric one (so "GMT" instead of "+0000"). This
    is needed for HTTP, and is only used when localtime==False.
    """
    # Note: we cannot use strftime() because that honors the locale and RFC
    # 2822 requires that day and month names be the English abbreviations.
    if timeval is None:
        timeval = time.time()
    dt = datetime.datetime.fromtimestamp(timeval, datetime.timezone.utc)

    if localtime:
        dt = dt.astimezone()
        usegmt = False
    elif not usegmt:
        dt = dt.replace(tzinfo=None)
    return format_datetime(dt, usegmt)

def format_datetime(dt, usegmt=False):
    """Turn a datetime into a date string as specified in RFC 2822.

    If usegmt is True, dt must be an aware datetime with an offset of zero.  In
    this case 'GMT' will be rendered instead of the normal +0000 required by
    RFC2822.  This is to support HTTP headers involving date stamps.
    """
    now = dt.timetuple()
    if usegmt:
        if dt.tzinfo is None or dt.tzinfo != datetime.timezone.utc:
            raise ValueError("usegmt option requires a UTC datetime")
        zone = 'GMT'
    elif dt.tzinfo is None:
        zone = '-0000'
    else:
        zone = dt.strftime("%z")
    return _format_timetuple_and_zone(now, zone)


def make_msgid(idstring=None, domain=None):
    """Returns a string suitable for RFC 2822 compliant Message-ID, e.g:

    <142480216486.20800.16526388040877946887@nightshade.la.mastaler.com>

    Optional idstring if given is a string used to strengthen the
    uniqueness of the message id.  Optional domain if given provides the
    portion of the message id after the '@'.  It defaults to the locally
    defined hostname.
    """
    # Lazy imports to speedup module import time
    # (no other functions in email.utils need these modules)
    import random
    import socket

    timeval = int(time.time()*100)
    pid = os.getpid()
    randint = random.getrandbits(64)
    if idstring is None:
        idstring = ''
    else:
        idstring = '.' + idstring
    if domain is None:
        domain = socket.getfqdn()
    msgid = '<%d.%d.%d%s@%s>' % (timeval, pid, randint, idstring, domain)
    return msgid


def parsedate_to_datetime(data):
    parsed_date_tz = _parsedate_tz(data)
    if parsed_date_tz is None:
        raise ValueError('Invalid date value or format "%s"' % str(data))
    *dtuple, tz = parsed_date_tz
    if tz is None:
        return datetime.datetime(*dtuple[:6])
    return datetime.datetime(*dtuple[:6],
            tzinfo=datetime.timezone(datetime.timedelta(seconds=tz)))


def parseaddr(addr, *, strict=True):
    """
    Parse addr into its constituent realname and email address parts.

    Return a tuple of realname and email address, unless the parse fails, in
    which case return a 2-tuple of ('', '').

    If strict is True, use a strict parser which rejects malformed inputs.
    """
    if not strict:
        addrs = _AddressList(addr).addresslist
        if not addrs:
            return ('', '')
        return addrs[0]

    if isinstance(addr, list):
        addr = addr[0]

    if not isinstance(addr, str):
        return ('', '')

    addr = _pre_parse_validation([addr])[0]
    addrs = _post_parse_validation(_AddressList(addr).addresslist)

    if not addrs or len(addrs) > 1:
        return ('', '')

    return addrs[0]


# rfc822.unquote() doesn't properly de-backslash-ify in Python pre-2.3.
def unquote(str):
    """Remove quotes from a string."""
    if len(str) > 1:
        if str.startswith('"') and str.endswith('"'):
            return str[1:-1].replace('\\\\', '\\').replace('\\"', '"')
        if str.startswith('<') and str.endswith('>'):
            return str[1:-1]
    return str


# RFC2231-related functions - parameter encoding and decoding
def decode_rfc2231(s):
    """Decode string according to RFC 2231"""
    parts = s.split(TICK, 2)
    if len(parts) <= 2:
        return None, None, s
    return parts


def encode_rfc2231(s, charset=None, language=None):
    """Encode string according to RFC 2231.

    If neither charset nor language is given, then s is returned as-is.  If
    charset is given but not language, the string is encoded using the empty
    string for language.
    """
    s = urllib.parse.quote(s, safe='', encoding=charset or 'ascii')
    if charset is None and language is None:
        return s
    if language is None:
        language = ''
    return "%s'%s'%s" % (charset, language, s)


rfc2231_continuation = re.compile(r'^(?P<name>\w+)\*((?P<num>[0-9]+)\*?)?$',
    re.ASCII)

def decode_params(params):
    """Decode parameters list according to RFC 2231.

    params is a sequence of 2-tuples containing (param name, string value).
    """
    new_params = [params[0]]
    # Map parameter's name to a list of continuations.  The values are a
    # 3-tuple of the continuation number, the string value, and a flag
    # specifying whether a particular segment is %-encoded.
    rfc2231_params = {}
    for name, value in params[1:]:
        encoded = name.endswith('*')
        value = unquote(value)
        mo = rfc2231_continuation.match(name)
        if mo:
            name, num = mo.group('name', 'num')
            if num is not None:
                num = int(num)
            rfc2231_params.setdefault(name, []).append((num, value, encoded))
        else:
            new_params.append((name, '"%s"' % quote(value)))
    if rfc2231_params:
        for name, continuations in rfc2231_params.items():
            value = []
            extended = False
            # Sort by number
            continuations.sort()
            # And now append all values in numerical order, converting
            # %-encodings for the encoded segments.  If any of the
            # continuation names ends in a *, then the entire string, after
            # decoding segments and concatenating, must have the charset and
            # language specifiers at the beginning of the string.
            for num, s, encoded in continuations:
                if encoded:
                    # Decode as "latin-1", so the characters in s directly
                    # represent the percent-encoded octet values.
                    # collapse_rfc2231_value treats this as an octet sequence.
                    s = urllib.parse.unquote(s, encoding="latin-1")
                    extended = True
                value.append(s)
            value = quote(EMPTYSTRING.join(value))
            if extended:
                charset, language, value = decode_rfc2231(value)
                new_params.append((name, (charset, language, '"%s"' % value)))
            else:
                new_params.append((name, '"%s"' % value))
    return new_params

def collapse_rfc2231_value(value, errors='replace',
                           fallback_charset='us-ascii'):
    if not isinstance(value, tuple) or len(value) != 3:
        return unquote(value)
    # While value comes to us as a unicode string, we need it to be a bytes
    # object.  We do not want bytes() normal utf-8 decoder, we want a straight
    # interpretation of the string as character bytes.
    charset, language, text = value
    if charset is None:
        # Issue 17369: if charset/lang is None, decode_rfc2231 couldn't parse
        # the value, so use the fallback_charset.
        charset = fallback_charset
    rawbytes = bytes(text, 'raw-unicode-escape')
    try:
        return str(rawbytes, charset, errors)
    except LookupError:
        # charset is not a known codec.
        return unquote(text)


#
# datetime doesn't provide a localtime function yet, so provide one.  Code
# adapted from the patch in issue 9527.  This may not be perfect, but it is
# better than not having it.
#

def localtime(dt=None, isdst=None):
    """Return local time as an aware datetime object.

    If called without arguments, return current time.  Otherwise *dt*
    argument should be a datetime instance, and it is converted to the
    local time zone according to the system time zone database.  If *dt* is
    naive (that is, dt.tzinfo is None), it is assumed to be in local time.
    The isdst parameter is ignored.

    """
    if isdst is not None:
        import warnings
        warnings._deprecated(
            "The 'isdst' parameter to 'localtime'",
            message='{name} is deprecated and slated for removal in Python {remove}',
            remove=(3, 14),
            )
    if dt is None:
        dt = datetime.datetime.now()
    return dt.astimezone()
```
