## Supplementary software v0.2.1 for "Virtual control arms for paediatric myopia trials: external validation of axial-elongation models": __init__.py

```
""" Standard "encodings" Package

    Standard Python encoding modules are stored in this package
    directory.

    Codec modules must have names corresponding to normalized encoding
    names as defined in the normalize_encoding() function below, e.g.
    'utf-8' must be implemented by the module 'utf_8.py'.

    Each codec module must export the following interface:

    * getregentry() -> codecs.CodecInfo object
    The getregentry() API must return a CodecInfo object with encoder, decoder,
    incrementalencoder, incrementaldecoder, streamwriter and streamreader
    attributes which adhere to the Python Codec Interface Standard.

    In addition, a module may optionally also define the following
    APIs which are then used by the package's codec search function:

    * getaliases() -> sequence of encoding name strings to use as aliases

    Alias names returned by getaliases() must be normalized encoding
    names as defined by normalize_encoding().

Written by Marc-Andre Lemburg (mal@lemburg.com).

(c) Copyright CNRI, All Rights Reserved. NO WARRANTY.

"""#"

import codecs
import sys
from . import aliases

_cache = {}
_unknown = '--unknown--'
_import_tail = ['*']
_aliases = aliases.aliases

class CodecRegistryError(LookupError, SystemError):
    pass

def normalize_encoding(encoding):

    """ Normalize an encoding name.

        Normalization works as follows: all non-alphanumeric
        characters except the dot used for Python package names are
        collapsed and replaced with a single underscore, e.g. '  -;#'
        becomes '_'. Leading and trailing underscores are removed.

        Note that encoding names should be ASCII only.

    """
    if isinstance(encoding, bytes):
        encoding = str(encoding, "ascii")

    chars = []
    punct = False
    for c in encoding:
        if c.isalnum() or c == '.':
            if punct and chars:
                chars.append('_')
            if c.isascii():
                chars.append(c)
            punct = False
        else:
            punct = True
    return ''.join(chars)

def search_function(encoding):

    # Cache lookup
    entry = _cache.get(encoding, _unknown)
    if entry is not _unknown:
        return entry

    # Import the module:
    #
    # First try to find an alias for the normalized encoding
    # name and lookup the module using the aliased name, then try to
    # lookup the module using the standard import scheme, i.e. first
    # try in the encodings package, then at top-level.
    #
    norm_encoding = normalize_encoding(encoding)
    aliased_encoding = _aliases.get(norm_encoding) or \
                       _aliases.get(norm_encoding.replace('.', '_'))
    if aliased_encoding is not None:
        modnames = [aliased_encoding,
                    norm_encoding]
    else:
        modnames = [norm_encoding]
    for modname in modnames:
        if not modname or '.' in modname:
            continue
        try:
            # Import is absolute to prevent the possibly malicious import of a
            # module with side-effects that is not in the 'encodings' package.
            mod = __import__('encodings.' + modname, fromlist=_import_tail,
                             level=0)
        except ImportError:
            # ImportError may occur because 'encodings.(modname)' does not exist,
            # or because it imports a name that does not exist (see mbcs and oem)
            pass
        else:
            break
    else:
        mod = None

    try:
        getregentry = mod.getregentry
    except AttributeError:
        # Not a codec module
        mod = None

    if mod is None:
        # Cache misses
        _cache[encoding] = None
        return None

    # Now ask the module for the registry entry
    entry = getregentry()
    if not isinstance(entry, codecs.CodecInfo):
        if not 4 <= len(entry) <= 7:
            raise CodecRegistryError('module "%s" (%s) failed to register'
                                     % (mod.__name__, mod.__file__))
        if not callable(entry[0]) or not callable(entry[1]) or \
           (entry[2] is not None and not callable(entry[2])) or \
           (entry[3] is not None and not callable(entry[3])) or \
           (len(entry) > 4 and entry[4] is not None and not callable(entry[4])) or \
           (len(entry) > 5 and entry[5] is not None and not callable(entry[5])):
            raise CodecRegistryError('incompatible codecs in module "%s" (%s)'
                                     % (mod.__name__, mod.__file__))
        if len(entry)<7 or entry[6] is None:
            entry += (None,)*(6-len(entry)) + (mod.__name__.split(".", 1)[1],)
        entry = codecs.CodecInfo(*entry)

    # Cache the codec registry entry
    _cache[encoding] = entry

    # Register its aliases (without overwriting previously registered
    # aliases)
    try:
        codecaliases = mod.getaliases()
    except AttributeError:
        pass
    else:
        for alias in codecaliases:
            if alias not in _aliases:
                _aliases[alias] = modname

    # Return the registry entry
    return entry

# Register the search_function in the Python codec registry
codecs.register(search_function)

if sys.platform == 'win32':
    # bpo-671666, bpo-46668: If Python does not implement a codec for current
    # Windows ANSI code page, use the "mbcs" codec instead:
    # WideCharToMultiByte() and MultiByteToWideChar() functions with CP_ACP.
    # Python does not support custom code pages.
    def _alias_mbcs(encoding):
        try:
            import _winapi
            ansi_code_page = "cp%s" % _winapi.GetACP()
            if encoding == ansi_code_page:
                import encodings.mbcs
                return encodings.mbcs.getregentry()
        except ImportError:
            # Imports may fail while we are shutting down
            pass

    codecs.register(_alias_mbcs)
```
