## Supplementary software v0.2.1 for "Virtual control arms for paediatric myopia trials: external validation of axial-elongation models": aliases.py

```
""" Encoding Aliases Support

    This module is used by the encodings package search function to
    map encodings names to module names.

    Note that the search function normalizes the encoding names before
    doing the lookup, so the mapping will have to map normalized
    encoding names to module names.

    Contents:

        The following aliases dictionary contains mappings of all IANA
        character set names for which the Python core library provides
        codecs. In addition to these, a few Python specific codec
        aliases have also been added.

"""
aliases = {

    # Please keep this list sorted alphabetically by value !

    # ascii codec
    '646'                : 'ascii',
    'ansi_x3.4_1968'     : 'ascii',
    'ansi_x3_4_1968'     : 'ascii', # some email headers use this non-standard name
    'ansi_x3.4_1986'     : 'ascii',
    'cp367'              : 'ascii',
    'csascii'            : 'ascii',
    'ibm367'             : 'ascii',
    'iso646_us'          : 'ascii',
    'iso_646.irv_1991'   : 'ascii',
    'iso_ir_6'           : 'ascii',
    'us'                 : 'ascii',
    'us_ascii'           : 'ascii',

    # base64_codec codec
    'base64'             : 'base64_codec',
    'base_64'            : 'base64_codec',

    # big5 codec
    'big5_tw'            : 'big5',
    'csbig5'             : 'big5',

    # big5hkscs codec
    'big5_hkscs'         : 'big5hkscs',
    'hkscs'              : 'big5hkscs',

    # bz2_codec codec
    'bz2'                : 'bz2_codec',

    # cp037 codec
    '037'                : 'cp037',
    'csibm037'           : 'cp037',
    'ebcdic_cp_ca'       : 'cp037',
    'ebcdic_cp_nl'       : 'cp037',
    'ebcdic_cp_us'       : 'cp037',
    'ebcdic_cp_wt'       : 'cp037',
    'ibm037'             : 'cp037',
    'ibm039'             : 'cp037',

    # cp1026 codec
    '1026'               : 'cp1026',
    'csibm1026'          : 'cp1026',
    'ibm1026'            : 'cp1026',

    # cp1125 codec
    '1125'                : 'cp1125',
    'ibm1125'             : 'cp1125',
    'cp866u'              : 'cp1125',
    'ruscii'              : 'cp1125',

    # cp1140 codec
    '1140'               : 'cp1140',
    'ibm1140'            : 'cp1140',

    # cp1250 codec
    '1250'               : 'cp1250',
    'windows_1250'       : 'cp1250',

    # cp1251 codec
    '1251'               : 'cp1251',
    'windows_1251'       : 'cp1251',

    # cp1252 codec
    '1252'               : 'cp1252',
    'windows_1252'       : 'cp1252',

    # cp1253 codec
    '1253'               : 'cp1253',
    'windows_1253'       : 'cp1253',

    # cp1254 codec
    '1254'               : 'cp1254',
    'windows_1254'       : 'cp1254',

    # cp1255 codec
    '1255'               : 'cp1255',
    'windows_1255'       : 'cp1255',

    # cp1256 codec
    '1256'               : 'cp1256',
    'windows_1256'       : 'cp1256',

    # cp1257 codec
    '1257'               : 'cp1257',
    'windows_1257'       : 'cp1257',

    # cp1258 codec
    '1258'               : 'cp1258',
    'windows_1258'       : 'cp1258',

    # cp273 codec
    '273'                : 'cp273',
    'ibm273'             : 'cp273',
    'csibm273'           : 'cp273',

    # cp424 codec
    '424'                : 'cp424',
    'csibm424'           : 'cp424',
    'ebcdic_cp_he'       : 'cp424',
    'ibm424'             : 'cp424',

    # cp437 codec
    '437'                : 'cp437',
    'cspc8codepage437'   : 'cp437',
    'ibm437'             : 'cp437',

    # cp500 codec
    '500'                : 'cp500',
    'csibm500'           : 'cp500',
    'ebcdic_cp_be'       : 'cp500',
    'ebcdic_cp_ch'       : 'cp500',
    'ibm500'             : 'cp500',

    # cp775 codec
    '775'                : 'cp775',
    'cspc775baltic'      : 'cp775',
    'ibm775'             : 'cp775',

    # cp850 codec
    '850'                : 'cp850',
    'cspc850multilingual' : 'cp850',
    'ibm850'             : 'cp850',

    # cp852 codec
    '852'                : 'cp852',
    'cspcp852'           : 'cp852',
    'ibm852'             : 'cp852',

    # cp855 codec
    '855'                : 'cp855',
    'csibm855'           : 'cp855',
    'ibm855'             : 'cp855',

    # cp857 codec
    '857'                : 'cp857',
    'csibm857'           : 'cp857',
    'ibm857'             : 'cp857',

    # cp858 codec
    '858'                : 'cp858',
    'csibm858'           : 'cp858',
    'ibm858'             : 'cp858',

    # cp860 codec
    '860'                : 'cp860',
    'csibm860'           : 'cp860',
    'ibm860'             : 'cp860',

    # cp861 codec
    '861'                : 'cp861',
    'cp_is'              : 'cp861',
    'csibm861'           : 'cp861',
    'ibm861'             : 'cp861',

    # cp862 codec
    '862'                : 'cp862',
    'cspc862latinhebrew' : 'cp862',
    'ibm862'             : 'cp862',

    # cp863 codec
    '863'                : 'cp863',
    'csibm863'           : 'cp863',
    'ibm863'             : 'cp863',

    # cp864 codec
    '864'                : 'cp864',
    'csibm864'           : 'cp864',
    'ibm864'             : 'cp864',

    # cp865 codec
    '865'                : 'cp865',
    'csibm865'           : 'cp865',
    'ibm865'             : 'cp865',

    # cp866 codec
    '866'                : 'cp866',
    'csibm866'           : 'cp866',
    'ibm866'             : 'cp866',

    # cp869 codec
    '869'                : 'cp869',
    'cp_gr'              : 'cp869',
    'csibm869'           : 'cp869',
    'ibm869'             : 'cp869',

    # cp932 codec
    '932'                : 'cp932',
    'ms932'              : 'cp932',
    'mskanji'            : 'cp932',
    'ms_kanji'           : 'cp932',
    'windows_31j'        : 'cp932',

    # cp949 codec
    '949'                : 'cp949',
    'ms949'              : 'cp949',
    'uhc'                : 'cp949',

    # cp950 codec
    '950'                : 'cp950',
    'ms950'              : 'cp950',

    # euc_jis_2004 codec
    'jisx0213'           : 'euc_jis_2004',
    'eucjis2004'         : 'euc_jis_2004',
    'euc_jis2004'        : 'euc_jis_2004',

    # euc_jisx0213 codec
    'eucjisx0213'        : 'euc_jisx0213',

    # euc_jp codec
    'eucjp'              : 'euc_jp',
    'ujis'               : 'euc_jp',
    'u_jis'              : 'euc_jp',

    # euc_kr codec
    'euckr'              : 'euc_kr',
    'korean'             : 'euc_kr',
    'ksc5601'            : 'euc_kr',
    'ks_c_5601'          : 'euc_kr',
    'ks_c_5601_1987'     : 'euc_kr',
    'ksx1001'            : 'euc_kr',
    'ks_x_1001'          : 'euc_kr',

    # gb18030 codec
    'gb18030_2000'       : 'gb18030',

    # gb2312 codec
    'chinese'            : 'gb2312',
    'csiso58gb231280'    : 'gb2312',
    'euc_cn'             : 'gb2312',
    'euccn'              : 'gb2312',
    'eucgb2312_cn'       : 'gb2312',
    'gb2312_1980'        : 'gb2312',
    'gb2312_80'          : 'gb2312',
    'iso_ir_58'          : 'gb2312',

    # gbk codec
    '936'                : 'gbk',
    'cp936'              : 'gbk',
    'ms936'              : 'gbk',

    # hex_codec codec
    'hex'                : 'hex_codec',

    # hp_roman8 codec
    'roman8'             : 'hp_roman8',
    'r8'                 : 'hp_roman8',
    'csHPRoman8'         : 'hp_roman8',
    'cp1051'             : 'hp_roman8',
    'ibm1051'            : 'hp_roman8',

    # hz codec
    'hzgb'               : 'hz',
    'hz_gb'              : 'hz',
    'hz_gb_2312'         : 'hz',

    # iso2022_jp codec
    'csiso2022jp'        : 'iso2022_jp',
    'iso2022jp'          : 'iso2022_jp',
    'iso_2022_jp'        : 'iso2022_jp',

    # iso2022_jp_1 codec
    'iso2022jp_1'        : 'iso2022_jp_1',
    'iso_2022_jp_1'      : 'iso2022_jp_1',

    # iso2022_jp_2 codec
    'iso2022jp_2'        : 'iso2022_jp_2',
    'iso_2022_jp_2'      : 'iso2022_jp_2',

    # iso2022_jp_2004 codec
    'iso_2022_jp_2004'   : 'iso2022_jp_2004',
    'iso2022jp_2004'     : 'iso2022_jp_2004',

    # iso2022_jp_3 codec
    'iso2022jp_3'        : 'iso2022_jp_3',
    'iso_2022_jp_3'      : 'iso2022_jp_3',

    # iso2022_jp_ext codec
    'iso2022jp_ext'      : 'iso2022_jp_ext',
    'iso_2022_jp_ext'    : 'iso2022_jp_ext',

    # iso2022_kr codec
    'csiso2022kr'        : 'iso2022_kr',
    'iso2022kr'          : 'iso2022_kr',
    'iso_2022_kr'        : 'iso2022_kr',

    # iso8859_10 codec
    'csisolatin6'        : 'iso8859_10',
    'iso_8859_10'        : 'iso8859_10',
    'iso_8859_10_1992'   : 'iso8859_10',
    'iso_ir_157'         : 'iso8859_10',
    'l6'                 : 'iso8859_10',
    'latin6'             : 'iso8859_10',

    # iso8859_11 codec
    'thai'               : 'iso8859_11',
    'iso_8859_11'        : 'iso8859_11',
    'iso_8859_11_2001'   : 'iso8859_11',

    # iso8859_13 codec
    'iso_8859_13'        : 'iso8859_13',
    'l7'                 : 'iso8859_13',
    'latin7'             : 'iso8859_13',

    # iso8859_14 codec
    'iso_8859_14'        : 'iso8859_14',
    'iso_8859_14_1998'   : 'iso8859_14',
    'iso_celtic'         : 'iso8859_14',
    'iso_ir_199'         : 'iso8859_14',
    'l8'                 : 'iso8859_14',
    'latin8'             : 'iso8859_14',

    # iso8859_15 codec
    'iso_8859_15'        : 'iso8859_15',
    'l9'                 : 'iso8859_15',
    'latin9'             : 'iso8859_15',

    # iso8859_16 codec
    'iso_8859_16'        : 'iso8859_16',
    'iso_8859_16_2001'   : 'iso8859_16',
    'iso_ir_226'         : 'iso8859_16',
    'l10'                : 'iso8859_16',
    'latin10'            : 'iso8859_16',

    # iso8859_2 codec
    'csisolatin2'        : 'iso8859_2',
    'iso_8859_2'         : 'iso8859_2',
    'iso_8859_2_1987'    : 'iso8859_2',
    'iso_ir_101'         : 'iso8859_2',
    'l2'                 : 'iso8859_2',
    'latin2'             : 'iso8859_2',

    # iso8859_3 codec
    'csisolatin3'        : 'iso8859_3',
    'iso_8859_3'         : 'iso8859_3',
    'iso_8859_3_1988'    : 'iso8859_3',
    'iso_ir_109'         : 'iso8859_3',
    'l3'                 : 'iso8859_3',
    'latin3'             : 'iso8859_3',

    # iso8859_4 codec
    'csisolatin4'        : 'iso8859_4',
    'iso_8859_4'         : 'iso8859_4',
    'iso_8859_4_1988'    : 'iso8859_4',
    'iso_ir_110'         : 'iso8859_4',
    'l4'                 : 'iso8859_4',
    'latin4'             : 'iso8859_4',

    # iso8859_5 codec
    'csisolatincyrillic' : 'iso8859_5',
    'cyrillic'           : 'iso8859_5',
    'iso_8859_5'         : 'iso8859_5',
    'iso_8859_5_1988'    : 'iso8859_5',
    'iso_ir_144'         : 'iso8859_5',

    # iso8859_6 codec
    'arabic'             : 'iso8859_6',
    'asmo_708'           : 'iso8859_6',
    'csisolatinarabic'   : 'iso8859_6',
    'ecma_114'           : 'iso8859_6',
    'iso_8859_6'         : 'iso8859_6',
    'iso_8859_6_1987'    : 'iso8859_6',
    'iso_ir_127'         : 'iso8859_6',

    # iso8859_7 codec
    'csisolatingreek'    : 'iso8859_7',
    'ecma_118'           : 'iso8859_7',
    'elot_928'           : 'iso8859_7',
    'greek'              : 'iso8859_7',
    'greek8'             : 'iso8859_7',
    'iso_8859_7'         : 'iso8859_7',
    'iso_8859_7_1987'    : 'iso8859_7',
    'iso_ir_126'         : 'iso8859_7',

    # iso8859_8 codec
    'csisolatinhebrew'   : 'iso8859_8',
    'hebrew'             : 'iso8859_8',
    'iso_8859_8'         : 'iso8859_8',
    'iso_8859_8_1988'    : 'iso8859_8',
    'iso_ir_138'         : 'iso8859_8',

    # iso8859_9 codec
    'csisolatin5'        : 'iso8859_9',
    'iso_8859_9'         : 'iso8859_9',
    'iso_8859_9_1989'    : 'iso8859_9',
    'iso_ir_148'         : 'iso8859_9',
    'l5'                 : 'iso8859_9',
    'latin5'             : 'iso8859_9',

    # johab codec
    'cp1361'             : 'johab',
    'ms1361'             : 'johab',

    # koi8_r codec
    'cskoi8r'            : 'koi8_r',

    # kz1048 codec
    'kz_1048'           : 'kz1048',
    'rk1048'            : 'kz1048',
    'strk1048_2002'     : 'kz1048',

    # latin_1 codec
    #
    # Note that the latin_1 codec is implemented internally in C and a
    # lot faster than the charmap codec iso8859_1 which uses the same
    # encoding. This is why we discourage the use of the iso8859_1
    # codec and alias it to latin_1 instead.
    #
    '8859'               : 'latin_1',
    'cp819'              : 'latin_1',
    'csisolatin1'        : 'latin_1',
    'ibm819'             : 'latin_1',
    'iso8859'            : 'latin_1',
    'iso8859_1'          : 'latin_1',
    'iso_8859_1'         : 'latin_1',
    'iso_8859_1_1987'    : 'latin_1',
    'iso_ir_100'         : 'latin_1',
    'l1'                 : 'latin_1',
    'latin'              : 'latin_1',
    'latin1'             : 'latin_1',

    # mac_cyrillic codec
    'maccyrillic'        : 'mac_cyrillic',

    # mac_greek codec
    'macgreek'           : 'mac_greek',

    # mac_iceland codec
    'maciceland'         : 'mac_iceland',

    # mac_latin2 codec
    'maccentraleurope'   : 'mac_latin2',
    'mac_centeuro'       : 'mac_latin2',
    'maclatin2'          : 'mac_latin2',

    # mac_roman codec
    'macintosh'          : 'mac_roman',
    'macroman'           : 'mac_roman',

    # mac_turkish codec
    'macturkish'         : 'mac_turkish',

    # mbcs codec
    'ansi'               : 'mbcs',
    'dbcs'               : 'mbcs',

    # ptcp154 codec
    'csptcp154'          : 'ptcp154',
    'pt154'              : 'ptcp154',
    'cp154'              : 'ptcp154',
    'cyrillic_asian'     : 'ptcp154',

    # quopri_codec codec
    'quopri'             : 'quopri_codec',
    'quoted_printable'   : 'quopri_codec',
    'quotedprintable'    : 'quopri_codec',

    # rot_13 codec
    'rot13'              : 'rot_13',

    # shift_jis codec
    'csshiftjis'         : 'shift_jis',
    'shiftjis'           : 'shift_jis',
    'sjis'               : 'shift_jis',
    's_jis'              : 'shift_jis',

    # shift_jis_2004 codec
    'shiftjis2004'       : 'shift_jis_2004',
    'sjis_2004'          : 'shift_jis_2004',
    's_jis_2004'         : 'shift_jis_2004',

    # shift_jisx0213 codec
    'shiftjisx0213'      : 'shift_jisx0213',
    'sjisx0213'          : 'shift_jisx0213',
    's_jisx0213'         : 'shift_jisx0213',

    # tis_620 codec
    'tis620'             : 'tis_620',
    'tis_620_0'          : 'tis_620',
    'tis_620_2529_0'     : 'tis_620',
    'tis_620_2529_1'     : 'tis_620',
    'iso_ir_166'         : 'tis_620',

    # utf_16 codec
    'u16'                : 'utf_16',
    'utf16'              : 'utf_16',

    # utf_16_be codec
    'unicodebigunmarked' : 'utf_16_be',
    'utf_16be'           : 'utf_16_be',

    # utf_16_le codec
    'unicodelittleunmarked' : 'utf_16_le',
    'utf_16le'           : 'utf_16_le',

    # utf_32 codec
    'u32'                : 'utf_32',
    'utf32'              : 'utf_32',

    # utf_32_be codec
    'utf_32be'           : 'utf_32_be',

    # utf_32_le codec
    'utf_32le'           : 'utf_32_le',

    # utf_7 codec
    'u7'                 : 'utf_7',
    'utf7'               : 'utf_7',
    'unicode_1_1_utf_7'  : 'utf_7',

    # utf_8 codec
    'u8'                 : 'utf_8',
    'utf'                : 'utf_8',
    'utf8'               : 'utf_8',
    'utf8_ucs2'          : 'utf_8',
    'utf8_ucs4'          : 'utf_8',
    'cp65001'            : 'utf_8',

    # uu_codec codec
    'uu'                 : 'uu_codec',

    # zlib_codec codec
    'zip'                : 'zlib_codec',
    'zlib'               : 'zlib_codec',

    # temporary mac CJK aliases, will be replaced by proper codecs in 3.1
    'x_mac_japanese'      : 'shift_jis',
    'x_mac_korean'        : 'euc_kr',
    'x_mac_simp_chinese'  : 'gb2312',
    'x_mac_trad_chinese'  : 'big5',
}
```
