## Supplementary software v0.2.1 for "Virtual control arms for paediatric myopia trials: external validation of axial-elongation models": base64_codec.py

```
"""Python 'base64_codec' Codec - base64 content transfer encoding.

This codec de/encodes from bytes to bytes.

Written by Marc-Andre Lemburg (mal@lemburg.com).
"""

import codecs
import base64

### Codec APIs

def base64_encode(input, errors='strict'):
    assert errors == 'strict'
    return (base64.encodebytes(input), len(input))

def base64_decode(input, errors='strict'):
    assert errors == 'strict'
    return (base64.decodebytes(input), len(input))

class Codec(codecs.Codec):
    def encode(self, input, errors='strict'):
        return base64_encode(input, errors)
    def decode(self, input, errors='strict'):
        return base64_decode(input, errors)

class IncrementalEncoder(codecs.IncrementalEncoder):
    def encode(self, input, final=False):
        assert self.errors == 'strict'
        return base64.encodebytes(input)

class IncrementalDecoder(codecs.IncrementalDecoder):
    def decode(self, input, final=False):
        assert self.errors == 'strict'
        return base64.decodebytes(input)

class StreamWriter(Codec, codecs.StreamWriter):
    charbuffertype = bytes

class StreamReader(Codec, codecs.StreamReader):
    charbuffertype = bytes

### encodings module API

def getregentry():
    return codecs.CodecInfo(
        name='base64',
        encode=base64_encode,
        decode=base64_decode,
        incrementalencoder=IncrementalEncoder,
        incrementaldecoder=IncrementalDecoder,
        streamwriter=StreamWriter,
        streamreader=StreamReader,
        _is_text_encoding=False,
    )
```
