## Supplementary software v0.2.1 for "Virtual control arms for paediatric myopia trials: external validation of axial-elongation models": charmap.py

```
""" Generic Python Character Mapping Codec.

    Use this codec directly rather than through the automatic
    conversion mechanisms supplied by unicode() and .encode().


Written by Marc-Andre Lemburg (mal@lemburg.com).

(c) Copyright CNRI, All Rights Reserved. NO WARRANTY.

"""#"

import codecs

### Codec APIs

class Codec(codecs.Codec):

    # Note: Binding these as C functions will result in the class not
    # converting them to methods. This is intended.
    encode = codecs.charmap_encode
    decode = codecs.charmap_decode

class IncrementalEncoder(codecs.IncrementalEncoder):
    def __init__(self, errors='strict', mapping=None):
        codecs.IncrementalEncoder.__init__(self, errors)
        self.mapping = mapping

    def encode(self, input, final=False):
        return codecs.charmap_encode(input, self.errors, self.mapping)[0]

class IncrementalDecoder(codecs.IncrementalDecoder):
    def __init__(self, errors='strict', mapping=None):
        codecs.IncrementalDecoder.__init__(self, errors)
        self.mapping = mapping

    def decode(self, input, final=False):
        return codecs.charmap_decode(input, self.errors, self.mapping)[0]

class StreamWriter(Codec,codecs.StreamWriter):

    def __init__(self,stream,errors='strict',mapping=None):
        codecs.StreamWriter.__init__(self,stream,errors)
        self.mapping = mapping

    def encode(self,input,errors='strict'):
        return Codec.encode(input,errors,self.mapping)

class StreamReader(Codec,codecs.StreamReader):

    def __init__(self,stream,errors='strict',mapping=None):
        codecs.StreamReader.__init__(self,stream,errors)
        self.mapping = mapping

    def decode(self,input,errors='strict'):
        return Codec.decode(input,errors,self.mapping)

### encodings module API

def getregentry():
    return codecs.CodecInfo(
        name='charmap',
        encode=Codec.encode,
        decode=Codec.decode,
        incrementalencoder=IncrementalEncoder,
        incrementaldecoder=IncrementalDecoder,
        streamwriter=StreamWriter,
        streamreader=StreamReader,
    )
```
