## Supplementary software v0.2.1 for "Virtual control arms for paediatric myopia trials: external validation of axial-elongation models": cp273.py

```
""" Python Character Mapping Codec cp273 generated from 'python-mappings/CP273.TXT' with gencodec.py.

"""#"

import codecs

### Codec APIs

class Codec(codecs.Codec):

    def encode(self,input,errors='strict'):
        return codecs.charmap_encode(input,errors,encoding_table)

    def decode(self,input,errors='strict'):
        return codecs.charmap_decode(input,errors,decoding_table)

class IncrementalEncoder(codecs.IncrementalEncoder):
    def encode(self, input, final=False):
        return codecs.charmap_encode(input,self.errors,encoding_table)[0]

class IncrementalDecoder(codecs.IncrementalDecoder):
    def decode(self, input, final=False):
        return codecs.charmap_decode(input,self.errors,decoding_table)[0]

class StreamWriter(Codec,codecs.StreamWriter):
    pass

class StreamReader(Codec,codecs.StreamReader):
    pass

### encodings module API

def getregentry():
    return codecs.CodecInfo(
        name='cp273',
        encode=Codec().encode,
        decode=Codec().decode,
        incrementalencoder=IncrementalEncoder,
        incrementaldecoder=IncrementalDecoder,
        streamreader=StreamReader,
        streamwriter=StreamWriter,
    )


### Decoding Table

decoding_table = (
    '\x00'      #  0x00 -> NULL (NUL)
    '\x01'      #  0x01 -> START OF HEADING (SOH)
    '\x02'      #  0x02 -> START OF TEXT (STX)
    '\x03'      #  0x03 -> END OF TEXT (ETX)
    '\x9c'      #  0x04 -> STRING TERMINATOR (ST)
    '\t'        #  0x05 -> CHARACTER TABULATION (HT)
    '\x86'      #  0x06 -> START OF SELECTED AREA (SSA)
    '\x7f'      #  0x07 -> DELETE (DEL)
    '\x97'      #  0x08 -> END OF GUARDED AREA (EPA)
    '\x8d'      #  0x09 -> REVERSE LINE FEED (RI)
    '\x8e'      #  0x0A -> SINGLE-SHIFT TWO (SS2)
    '\x0b'      #  0x0B -> LINE TABULATION (VT)
    '\x0c'      #  0x0C -> FORM FEED (FF)
    '\r'        #  0x0D -> CARRIAGE RETURN (CR)
    '\x0e'      #  0x0E -> SHIFT OUT (SO)
    '\x0f'      #  0x0F -> SHIFT IN (SI)
    '\x10'      #  0x10 -> DATALINK ESCAPE (DLE)
    '\x11'      #  0x11 -> DEVICE CONTROL ONE (DC1)
    '\x12'      #  0x12 -> DEVICE CONTROL TWO (DC2)
    '\x13'      #  0x13 -> DEVICE CONTROL THREE (DC3)
    '\x9d'      #  0x14 -> OPERATING SYSTEM COMMAND (OSC)
    '\x85'      #  0x15 -> NEXT LINE (NEL)
    '\x08'      #  0x16 -> BACKSPACE (BS)
    '\x87'      #  0x17 -> END OF SELECTED AREA (ESA)
    '\x18'      #  0x18 -> CANCEL (CAN)
    '\x19'      #  0x19 -> END OF MEDIUM (EM)
    '\x92'      #  0x1A -> PRIVATE USE TWO (PU2)
    '\x8f'      #  0x1B -> SINGLE-SHIFT THREE (SS3)
    '\x1c'      #  0x1C -> FILE SEPARATOR (IS4)
    '\x1d'      #  0x1D -> GROUP SEPARATOR (IS3)
    '\x1e'      #  0x1E -> RECORD SEPARATOR (IS2)
    '\x1f'      #  0x1F -> UNIT SEPARATOR (IS1)
    '\x80'      #  0x20 -> PADDING CHARACTER (PAD)
    '\x81'      #  0x21 -> HIGH OCTET PRESET (HOP)
    '\x82'      #  0x22 -> BREAK PERMITTED HERE (BPH)
    '\x83'      #  0x23 -> NO BREAK HERE (NBH)
    '\x84'      #  0x24 -> INDEX (IND)
    '\n'        #  0x25 -> LINE FEED (LF)
    '\x17'      #  0x26 -> END OF TRANSMISSION BLOCK (ETB)
    '\x1b'      #  0x27 -> ESCAPE (ESC)
    '\x88'      #  0x28 -> CHARACTER TABULATION SET (HTS)
    '\x89'      #  0x29 -> CHARACTER TABULATION WITH JUSTIFICATION (HTJ)
    '\x8a'      #  0x2A -> LINE TABULATION SET (VTS)
    '\x8b'      #  0x2B -> PARTIAL LINE FORWARD (PLD)
    '\x8c'      #  0x2C -> PARTIAL LINE BACKWARD (PLU)
    '\x05'      #  0x2D -> ENQUIRY (ENQ)
    '\x06'      #  0x2E -> ACKNOWLEDGE (ACK)
    '\x07'      #  0x2F -> BELL (BEL)
    '\x90'      #  0x30 -> DEVICE CONTROL STRING (DCS)
    '\x91'      #  0x31 -> PRIVATE USE ONE (PU1)
    '\x16'      #  0x32 -> SYNCHRONOUS IDLE (SYN)
    '\x93'      #  0x33 -> SET TRANSMIT STATE (STS)
    '\x94'      #  0x34 -> CANCEL CHARACTER (CCH)
    '\x95'      #  0x35 -> MESSAGE WAITING (MW)
    '\x96'      #  0x36 -> START OF GUARDED AREA (SPA)
    '\x04'      #  0x37 -> END OF TRANSMISSION (EOT)
    '\x98'      #  0x38 -> START OF STRING (SOS)
    '\x99'      #  0x39 -> SINGLE GRAPHIC CHARACTER INTRODUCER (SGCI)
    '\x9a'      #  0x3A -> SINGLE CHARACTER INTRODUCER (SCI)
    '\x9b'      #  0x3B -> CONTROL SEQUENCE INTRODUCER (CSI)
    '\x14'      #  0x3C -> DEVICE CONTROL FOUR (DC4)
    '\x15'      #  0x3D -> NEGATIVE ACKNOWLEDGE (NAK)
    '\x9e'      #  0x3E -> PRIVACY MESSAGE (PM)
    '\x1a'      #  0x3F -> SUBSTITUTE (SUB)
    ' '         #  0x40 -> SPACE
    '\xa0'      #  0x41 -> NO-BREAK SPACE
    '\xe2'      #  0x42 -> LATIN SMALL LETTER A WITH CIRCUMFLEX
    '{'         #  0x43 -> LEFT CURLY BRACKET
    '\xe0'      #  0x44 -> LATIN SMALL LETTER A WITH GRAVE
    '\xe1'      #  0x45 -> LATIN SMALL LETTER A WITH ACUTE
    '\xe3'      #  0x46 -> LATIN SMALL LETTER A WITH TILDE
    '\xe5'      #  0x47 -> LATIN SMALL LETTER A WITH RING ABOVE
    '\xe7'      #  0x48 -> LATIN SMALL LETTER C WITH CEDILLA
    '\xf1'      #  0x49 -> LATIN SMALL LETTER N WITH TILDE
    '\xc4'      #  0x4A -> LATIN CAPITAL LETTER A WITH DIAERESIS
    '.'         #  0x4B -> FULL STOP
    '<'         #  0x4C -> LESS-THAN SIGN
    '('         #  0x4D -> LEFT PARENTHESIS
    '+'         #  0x4E -> PLUS SIGN
    '!'         #  0x4F -> EXCLAMATION MARK
    '&'         #  0x50 -> AMPERSAND
    '\xe9'      #  0x51 -> LATIN SMALL LETTER E WITH ACUTE
    '\xea'      #  0x52 -> LATIN SMALL LETTER E WITH CIRCUMFLEX
    '\xeb'      #  0x53 -> LATIN SMALL LETTER E WITH DIAERESIS
    '\xe8'      #  0x54 -> LATIN SMALL LETTER E WITH GRAVE
    '\xed'      #  0x55 -> LATIN SMALL LETTER I WITH ACUTE
    '\xee'      #  0x56 -> LATIN SMALL LETTER I WITH CIRCUMFLEX
    '\xef'      #  0x57 -> LATIN SMALL LETTER I WITH DIAERESIS
    '\xec'      #  0x58 -> LATIN SMALL LETTER I WITH GRAVE
    '~'         #  0x59 -> TILDE
    '\xdc'      #  0x5A -> LATIN CAPITAL LETTER U WITH DIAERESIS
    '$'         #  0x5B -> DOLLAR SIGN
    '*'         #  0x5C -> ASTERISK
    ')'         #  0x5D -> RIGHT PARENTHESIS
    ';'         #  0x5E -> SEMICOLON
    '^'         #  0x5F -> CIRCUMFLEX ACCENT
    '-'         #  0x60 -> HYPHEN-MINUS
    '/'         #  0x61 -> SOLIDUS
    '\xc2'      #  0x62 -> LATIN CAPITAL LETTER A WITH CIRCUMFLEX
    '['         #  0x63 -> LEFT SQUARE BRACKET
    '\xc0'      #  0x64 -> LATIN CAPITAL LETTER A WITH GRAVE
    '\xc1'      #  0x65 -> LATIN CAPITAL LETTER A WITH ACUTE
    '\xc3'      #  0x66 -> LATIN CAPITAL LETTER A WITH TILDE
    '\xc5'      #  0x67 -> LATIN CAPITAL LETTER A WITH RING ABOVE
    '\xc7'      #  0x68 -> LATIN CAPITAL LETTER C WITH CEDILLA
    '\xd1'      #  0x69 -> LATIN CAPITAL LETTER N WITH TILDE
    '\xf6'      #  0x6A -> LATIN SMALL LETTER O WITH DIAERESIS
    ','         #  0x6B -> COMMA
    '%'         #  0x6C -> PERCENT SIGN
    '_'         #  0x6D -> LOW LINE
    '>'         #  0x6E -> GREATER-THAN SIGN
    '?'         #  0x6F -> QUESTION MARK
    '\xf8'      #  0x70 -> LATIN SMALL LETTER O WITH STROKE
    '\xc9'      #  0x71 -> LATIN CAPITAL LETTER E WITH ACUTE
    '\xca'      #  0x72 -> LATIN CAPITAL LETTER E WITH CIRCUMFLEX
    '\xcb'      #  0x73 -> LATIN CAPITAL LETTER E WITH DIAERESIS
    '\xc8'      #  0x74 -> LATIN CAPITAL LETTER E WITH GRAVE
    '\xcd'      #  0x75 -> LATIN CAPITAL LETTER I WITH ACUTE
    '\xce'      #  0x76 -> LATIN CAPITAL LETTER I WITH CIRCUMFLEX
    '\xcf'      #  0x77 -> LATIN CAPITAL LETTER I WITH DIAERESIS
    '\xcc'      #  0x78 -> LATIN CAPITAL LETTER I WITH GRAVE
    '`'         #  0x79 -> GRAVE ACCENT
    ':'         #  0x7A -> COLON
    '#'         #  0x7B -> NUMBER SIGN
    '\xa7'      #  0x7C -> SECTION SIGN
    "'"         #  0x7D -> APOSTROPHE
    '='         #  0x7E -> EQUALS SIGN
    '"'         #  0x7F -> QUOTATION MARK
    '\xd8'      #  0x80 -> LATIN CAPITAL LETTER O WITH STROKE
    'a'         #  0x81 -> LATIN SMALL LETTER A
    'b'         #  0x82 -> LATIN SMALL LETTER B
    'c'         #  0x83 -> LATIN SMALL LETTER C
    'd'         #  0x84 -> LATIN SMALL LETTER D
    'e'         #  0x85 -> LATIN SMALL LETTER E
    'f'         #  0x86 -> LATIN SMALL LETTER F
    'g'         #  0x87 -> LATIN SMALL LETTER G
    'h'         #  0x88 -> LATIN SMALL LETTER H
    'i'         #  0x89 -> LATIN SMALL LETTER I
    '\xab'      #  0x8A -> LEFT-POINTING DOUBLE ANGLE QUOTATION MARK
    '\xbb'      #  0x8B -> RIGHT-POINTING DOUBLE ANGLE QUOTATION MARK
    '\xf0'      #  0x8C -> LATIN SMALL LETTER ETH (Icelandic)
    '\xfd'      #  0x8D -> LATIN SMALL LETTER Y WITH ACUTE
    '\xfe'      #  0x8E -> LATIN SMALL LETTER THORN (Icelandic)
    '\xb1'      #  0x8F -> PLUS-MINUS SIGN
    '\xb0'      #  0x90 -> DEGREE SIGN
    'j'         #  0x91 -> LATIN SMALL LETTER J
    'k'         #  0x92 -> LATIN SMALL LETTER K
    'l'         #  0x93 -> LATIN SMALL LETTER L
    'm'         #  0x94 -> LATIN SMALL LETTER M
    'n'         #  0x95 -> LATIN SMALL LETTER N
    'o'         #  0x96 -> LATIN SMALL LETTER O
    'p'         #  0x97 -> LATIN SMALL LETTER P
    'q'         #  0x98 -> LATIN SMALL LETTER Q
    'r'         #  0x99 -> LATIN SMALL LETTER R
    '\xaa'      #  0x9A -> FEMININE ORDINAL INDICATOR
    '\xba'      #  0x9B -> MASCULINE ORDINAL INDICATOR
    '\xe6'      #  0x9C -> LATIN SMALL LETTER AE
    '\xb8'      #  0x9D -> CEDILLA
    '\xc6'      #  0x9E -> LATIN CAPITAL LETTER AE
    '\xa4'      #  0x9F -> CURRENCY SIGN
    '\xb5'      #  0xA0 -> MICRO SIGN
    '\xdf'      #  0xA1 -> LATIN SMALL LETTER SHARP S (German)
    's'         #  0xA2 -> LATIN SMALL LETTER S
    't'         #  0xA3 -> LATIN SMALL LETTER T
    'u'         #  0xA4 -> LATIN SMALL LETTER U
    'v'         #  0xA5 -> LATIN SMALL LETTER V
    'w'         #  0xA6 -> LATIN SMALL LETTER W
    'x'         #  0xA7 -> LATIN SMALL LETTER X
    'y'         #  0xA8 -> LATIN SMALL LETTER Y
    'z'         #  0xA9 -> LATIN SMALL LETTER Z
    '\xa1'      #  0xAA -> INVERTED EXCLAMATION MARK
    '\xbf'      #  0xAB -> INVERTED QUESTION MARK
    '\xd0'      #  0xAC -> LATIN CAPITAL LETTER ETH (Icelandic)
    '\xdd'      #  0xAD -> LATIN CAPITAL LETTER Y WITH ACUTE
    '\xde'      #  0xAE -> LATIN CAPITAL LETTER THORN (Icelandic)
    '\xae'      #  0xAF -> REGISTERED SIGN
    '\xa2'      #  0xB0 -> CENT SIGN
    '\xa3'      #  0xB1 -> POUND SIGN
    '\xa5'      #  0xB2 -> YEN SIGN
    '\xb7'      #  0xB3 -> MIDDLE DOT
    '\xa9'      #  0xB4 -> COPYRIGHT SIGN
    '@'         #  0xB5 -> COMMERCIAL AT
    '\xb6'      #  0xB6 -> PILCROW SIGN
    '\xbc'      #  0xB7 -> VULGAR FRACTION ONE QUARTER
    '\xbd'      #  0xB8 -> VULGAR FRACTION ONE HALF
    '\xbe'      #  0xB9 -> VULGAR FRACTION THREE QUARTERS
    '\xac'      #  0xBA -> NOT SIGN
    '|'         #  0xBB -> VERTICAL LINE
    '\u203e'    #  0xBC -> OVERLINE
    '\xa8'      #  0xBD -> DIAERESIS
    '\xb4'      #  0xBE -> ACUTE ACCENT
    '\xd7'      #  0xBF -> MULTIPLICATION SIGN
    '\xe4'      #  0xC0 -> LATIN SMALL LETTER A WITH DIAERESIS
    'A'         #  0xC1 -> LATIN CAPITAL LETTER A
    'B'         #  0xC2 -> LATIN CAPITAL LETTER B
    'C'         #  0xC3 -> LATIN CAPITAL LETTER C
    'D'         #  0xC4 -> LATIN CAPITAL LETTER D
    'E'         #  0xC5 -> LATIN CAPITAL LETTER E
    'F'         #  0xC6 -> LATIN CAPITAL LETTER F
    'G'         #  0xC7 -> LATIN CAPITAL LETTER G
    'H'         #  0xC8 -> LATIN CAPITAL LETTER H
    'I'         #  0xC9 -> LATIN CAPITAL LETTER I
    '\xad'      #  0xCA -> SOFT HYPHEN
    '\xf4'      #  0xCB -> LATIN SMALL LETTER O WITH CIRCUMFLEX
    '\xa6'      #  0xCC -> BROKEN BAR
    '\xf2'      #  0xCD -> LATIN SMALL LETTER O WITH GRAVE
    '\xf3'      #  0xCE -> LATIN SMALL LETTER O WITH ACUTE
    '\xf5'      #  0xCF -> LATIN SMALL LETTER O WITH TILDE
    '\xfc'      #  0xD0 -> LATIN SMALL LETTER U WITH DIAERESIS
    'J'         #  0xD1 -> LATIN CAPITAL LETTER J
    'K'         #  0xD2 -> LATIN CAPITAL LETTER K
    'L'         #  0xD3 -> LATIN CAPITAL LETTER L
    'M'         #  0xD4 -> LATIN CAPITAL LETTER M
    'N'         #  0xD5 -> LATIN CAPITAL LETTER N
    'O'         #  0xD6 -> LATIN CAPITAL LETTER O
    'P'         #  0xD7 -> LATIN CAPITAL LETTER P
    'Q'         #  0xD8 -> LATIN CAPITAL LETTER Q
    'R'         #  0xD9 -> LATIN CAPITAL LETTER R
    '\xb9'      #  0xDA -> SUPERSCRIPT ONE
    '\xfb'      #  0xDB -> LATIN SMALL LETTER U WITH CIRCUMFLEX
    '}'         #  0xDC -> RIGHT CURLY BRACKET
    '\xf9'      #  0xDD -> LATIN SMALL LETTER U WITH GRAVE
    '\xfa'      #  0xDE -> LATIN SMALL LETTER U WITH ACUTE
    '\xff'      #  0xDF -> LATIN SMALL LETTER Y WITH DIAERESIS
    '\xd6'      #  0xE0 -> LATIN CAPITAL LETTER O WITH DIAERESIS
    '\xf7'      #  0xE1 -> DIVISION SIGN
    'S'         #  0xE2 -> LATIN CAPITAL LETTER S
    'T'         #  0xE3 -> LATIN CAPITAL LETTER T
    'U'         #  0xE4 -> LATIN CAPITAL LETTER U
    'V'         #  0xE5 -> LATIN CAPITAL LETTER V
    'W'         #  0xE6 -> LATIN CAPITAL LETTER W
    'X'         #  0xE7 -> LATIN CAPITAL LETTER X
    'Y'         #  0xE8 -> LATIN CAPITAL LETTER Y
    'Z'         #  0xE9 -> LATIN CAPITAL LETTER Z
    '\xb2'      #  0xEA -> SUPERSCRIPT TWO
    '\xd4'      #  0xEB -> LATIN CAPITAL LETTER O WITH CIRCUMFLEX
    '\\'        #  0xEC -> REVERSE SOLIDUS
    '\xd2'      #  0xED -> LATIN CAPITAL LETTER O WITH GRAVE
    '\xd3'      #  0xEE -> LATIN CAPITAL LETTER O WITH ACUTE
    '\xd5'      #  0xEF -> LATIN CAPITAL LETTER O WITH TILDE
    '0'         #  0xF0 -> DIGIT ZERO
    '1'         #  0xF1 -> DIGIT ONE
    '2'         #  0xF2 -> DIGIT TWO
    '3'         #  0xF3 -> DIGIT THREE
    '4'         #  0xF4 -> DIGIT FOUR
    '5'         #  0xF5 -> DIGIT FIVE
    '6'         #  0xF6 -> DIGIT SIX
    '7'         #  0xF7 -> DIGIT SEVEN
    '8'         #  0xF8 -> DIGIT EIGHT
    '9'         #  0xF9 -> DIGIT NINE
    '\xb3'      #  0xFA -> SUPERSCRIPT THREE
    '\xdb'      #  0xFB -> LATIN CAPITAL LETTER U WITH CIRCUMFLEX
    ']'         #  0xFC -> RIGHT SQUARE BRACKET
    '\xd9'      #  0xFD -> LATIN CAPITAL LETTER U WITH GRAVE
    '\xda'      #  0xFE -> LATIN CAPITAL LETTER U WITH ACUTE
    '\x9f'      #  0xFF -> APPLICATION PROGRAM COMMAND (APC)
)

### Encoding table
encoding_table=codecs.charmap_build(decoding_table)
```
