## Supplementary software v0.2.1 for "Virtual control arms for paediatric myopia trials: external validation of axial-elongation models": cp720.py

```
"""Python Character Mapping Codec cp720 generated on Windows:
Vista 6.0.6002 SP2 Multiprocessor Free with the command:
  python Tools/unicode/genwincodec.py 720
"""#"


import codecs

### Codec APIs

class Codec(codecs.Codec):

    def encode(self,input,errors='strict'):
        return codecs.charmap_encode(input,errors,encoding_table)

    def decode(self,input,errors='strict'):
        return codecs.charmap_decode(input,errors,decoding_table)

class IncrementalEncoder(codecs.IncrementalEncoder):
    def encode(self, input, final=False):
        return codecs.charmap_encode(input,self.errors,encoding_table)[0]

class IncrementalDecoder(codecs.IncrementalDecoder):
    def decode(self, input, final=False):
        return codecs.charmap_decode(input,self.errors,decoding_table)[0]

class StreamWriter(Codec,codecs.StreamWriter):
    pass

class StreamReader(Codec,codecs.StreamReader):
    pass

### encodings module API

def getregentry():
    return codecs.CodecInfo(
        name='cp720',
        encode=Codec().encode,
        decode=Codec().decode,
        incrementalencoder=IncrementalEncoder,
        incrementaldecoder=IncrementalDecoder,
        streamreader=StreamReader,
        streamwriter=StreamWriter,
    )


### Decoding Table

decoding_table = (
    '\x00'      #  0x00 -> CONTROL CHARACTER
    '\x01'      #  0x01 -> CONTROL CHARACTER
    '\x02'      #  0x02 -> CONTROL CHARACTER
    '\x03'      #  0x03 -> CONTROL CHARACTER
    '\x04'      #  0x04 -> CONTROL CHARACTER
    '\x05'      #  0x05 -> CONTROL CHARACTER
    '\x06'      #  0x06 -> CONTROL CHARACTER
    '\x07'      #  0x07 -> CONTROL CHARACTER
    '\x08'      #  0x08 -> CONTROL CHARACTER
    '\t'        #  0x09 -> CONTROL CHARACTER
    '\n'        #  0x0A -> CONTROL CHARACTER
    '\x0b'      #  0x0B -> CONTROL CHARACTER
    '\x0c'      #  0x0C -> CONTROL CHARACTER
    '\r'        #  0x0D -> CONTROL CHARACTER
    '\x0e'      #  0x0E -> CONTROL CHARACTER
    '\x0f'      #  0x0F -> CONTROL CHARACTER
    '\x10'      #  0x10 -> CONTROL CHARACTER
    '\x11'      #  0x11 -> CONTROL CHARACTER
    '\x12'      #  0x12 -> CONTROL CHARACTER
    '\x13'      #  0x13 -> CONTROL CHARACTER
    '\x14'      #  0x14 -> CONTROL CHARACTER
    '\x15'      #  0x15 -> CONTROL CHARACTER
    '\x16'      #  0x16 -> CONTROL CHARACTER
    '\x17'      #  0x17 -> CONTROL CHARACTER
    '\x18'      #  0x18 -> CONTROL CHARACTER
    '\x19'      #  0x19 -> CONTROL CHARACTER
    '\x1a'      #  0x1A -> CONTROL CHARACTER
    '\x1b'      #  0x1B -> CONTROL CHARACTER
    '\x1c'      #  0x1C -> CONTROL CHARACTER
    '\x1d'      #  0x1D -> CONTROL CHARACTER
    '\x1e'      #  0x1E -> CONTROL CHARACTER
    '\x1f'      #  0x1F -> CONTROL CHARACTER
    ' '         #  0x20 -> SPACE
    '!'         #  0x21 -> EXCLAMATION MARK
    '"'         #  0x22 -> QUOTATION MARK
    '#'         #  0x23 -> NUMBER SIGN
    '$'         #  0x24 -> DOLLAR SIGN
    '%'         #  0x25 -> PERCENT SIGN
    '&'         #  0x26 -> AMPERSAND
    "'"         #  0x27 -> APOSTROPHE
    '('         #  0x28 -> LEFT PARENTHESIS
    ')'         #  0x29 -> RIGHT PARENTHESIS
    '*'         #  0x2A -> ASTERISK
    '+'         #  0x2B -> PLUS SIGN
    ','         #  0x2C -> COMMA
    '-'         #  0x2D -> HYPHEN-MINUS
    '.'         #  0x2E -> FULL STOP
    '/'         #  0x2F -> SOLIDUS
    '0'         #  0x30 -> DIGIT ZERO
    '1'         #  0x31 -> DIGIT ONE
    '2'         #  0x32 -> DIGIT TWO
    '3'         #  0x33 -> DIGIT THREE
    '4'         #  0x34 -> DIGIT FOUR
    '5'         #  0x35 -> DIGIT FIVE
    '6'         #  0x36 -> DIGIT SIX
    '7'         #  0x37 -> DIGIT SEVEN
    '8'         #  0x38 -> DIGIT EIGHT
    '9'         #  0x39 -> DIGIT NINE
    ':'         #  0x3A -> COLON
    ';'         #  0x3B -> SEMICOLON
    '<'         #  0x3C -> LESS-THAN SIGN
    '='         #  0x3D -> EQUALS SIGN
    '>'         #  0x3E -> GREATER-THAN SIGN
    '?'         #  0x3F -> QUESTION MARK
    '@'         #  0x40 -> COMMERCIAL AT
    'A'         #  0x41 -> LATIN CAPITAL LETTER A
    'B'         #  0x42 -> LATIN CAPITAL LETTER B
    'C'         #  0x43 -> LATIN CAPITAL LETTER C
    'D'         #  0x44 -> LATIN CAPITAL LETTER D
    'E'         #  0x45 -> LATIN CAPITAL LETTER E
    'F'         #  0x46 -> LATIN CAPITAL LETTER F
    'G'         #  0x47 -> LATIN CAPITAL LETTER G
    'H'         #  0x48 -> LATIN CAPITAL LETTER H
    'I'         #  0x49 -> LATIN CAPITAL LETTER I
    'J'         #  0x4A -> LATIN CAPITAL LETTER J
    'K'         #  0x4B -> LATIN CAPITAL LETTER K
    'L'         #  0x4C -> LATIN CAPITAL LETTER L
    'M'         #  0x4D -> LATIN CAPITAL LETTER M
    'N'         #  0x4E -> LATIN CAPITAL LETTER N
    'O'         #  0x4F -> LATIN CAPITAL LETTER O
    'P'         #  0x50 -> LATIN CAPITAL LETTER P
    'Q'         #  0x51 -> LATIN CAPITAL LETTER Q
    'R'         #  0x52 -> LATIN CAPITAL LETTER R
    'S'         #  0x53 -> LATIN CAPITAL LETTER S
    'T'         #  0x54 -> LATIN CAPITAL LETTER T
    'U'         #  0x55 -> LATIN CAPITAL LETTER U
    'V'         #  0x56 -> LATIN CAPITAL LETTER V
    'W'         #  0x57 -> LATIN CAPITAL LETTER W
    'X'         #  0x58 -> LATIN CAPITAL LETTER X
    'Y'         #  0x59 -> LATIN CAPITAL LETTER Y
    'Z'         #  0x5A -> LATIN CAPITAL LETTER Z
    '['         #  0x5B -> LEFT SQUARE BRACKET
    '\\'        #  0x5C -> REVERSE SOLIDUS
    ']'         #  0x5D -> RIGHT SQUARE BRACKET
    '^'         #  0x5E -> CIRCUMFLEX ACCENT
    '_'         #  0x5F -> LOW LINE
    '`'         #  0x60 -> GRAVE ACCENT
    'a'         #  0x61 -> LATIN SMALL LETTER A
    'b'         #  0x62 -> LATIN SMALL LETTER B
    'c'         #  0x63 -> LATIN SMALL LETTER C
    'd'         #  0x64 -> LATIN SMALL LETTER D
    'e'         #  0x65 -> LATIN SMALL LETTER E
    'f'         #  0x66 -> LATIN SMALL LETTER F
    'g'         #  0x67 -> LATIN SMALL LETTER G
    'h'         #  0x68 -> LATIN SMALL LETTER H
    'i'         #  0x69 -> LATIN SMALL LETTER I
    'j'         #  0x6A -> LATIN SMALL LETTER J
    'k'         #  0x6B -> LATIN SMALL LETTER K
    'l'         #  0x6C -> LATIN SMALL LETTER L
    'm'         #  0x6D -> LATIN SMALL LETTER M
    'n'         #  0x6E -> LATIN SMALL LETTER N
    'o'         #  0x6F -> LATIN SMALL LETTER O
    'p'         #  0x70 -> LATIN SMALL LETTER P
    'q'         #  0x71 -> LATIN SMALL LETTER Q
    'r'         #  0x72 -> LATIN SMALL LETTER R
    's'         #  0x73 -> LATIN SMALL LETTER S
    't'         #  0x74 -> LATIN SMALL LETTER T
    'u'         #  0x75 -> LATIN SMALL LETTER U
    'v'         #  0x76 -> LATIN SMALL LETTER V
    'w'         #  0x77 -> LATIN SMALL LETTER W
    'x'         #  0x78 -> LATIN SMALL LETTER X
    'y'         #  0x79 -> LATIN SMALL LETTER Y
    'z'         #  0x7A -> LATIN SMALL LETTER Z
    '{'         #  0x7B -> LEFT CURLY BRACKET
    '|'         #  0x7C -> VERTICAL LINE
    '}'         #  0x7D -> RIGHT CURLY BRACKET
    '~'         #  0x7E -> TILDE
    '\x7f'      #  0x7F -> CONTROL CHARACTER
    '\x80'
    '\x81'
    '\xe9'      #  0x82 -> LATIN SMALL LETTER E WITH ACUTE
    '\xe2'      #  0x83 -> LATIN SMALL LETTER A WITH CIRCUMFLEX
    '\x84'
    '\xe0'      #  0x85 -> LATIN SMALL LETTER A WITH GRAVE
    '\x86'
    '\xe7'      #  0x87 -> LATIN SMALL LETTER C WITH CEDILLA
    '\xea'      #  0x88 -> LATIN SMALL LETTER E WITH CIRCUMFLEX
    '\xeb'      #  0x89 -> LATIN SMALL LETTER E WITH DIAERESIS
    '\xe8'      #  0x8A -> LATIN SMALL LETTER E WITH GRAVE
    '\xef'      #  0x8B -> LATIN SMALL LETTER I WITH DIAERESIS
    '\xee'      #  0x8C -> LATIN SMALL LETTER I WITH CIRCUMFLEX
    '\x8d'
    '\x8e'
    '\x8f'
    '\x90'
    '\u0651'    #  0x91 -> ARABIC SHADDA
    '\u0652'    #  0x92 -> ARABIC SUKUN
    '\xf4'      #  0x93 -> LATIN SMALL LETTER O WITH CIRCUMFLEX
    '\xa4'      #  0x94 -> CURRENCY SIGN
    '\u0640'    #  0x95 -> ARABIC TATWEEL
    '\xfb'      #  0x96 -> LATIN SMALL LETTER U WITH CIRCUMFLEX
    '\xf9'      #  0x97 -> LATIN SMALL LETTER U WITH GRAVE
    '\u0621'    #  0x98 -> ARABIC LETTER HAMZA
    '\u0622'    #  0x99 -> ARABIC LETTER ALEF WITH MADDA ABOVE
    '\u0623'    #  0x9A -> ARABIC LETTER ALEF WITH HAMZA ABOVE
    '\u0624'    #  0x9B -> ARABIC LETTER WAW WITH HAMZA ABOVE
    '\xa3'      #  0x9C -> POUND SIGN
    '\u0625'    #  0x9D -> ARABIC LETTER ALEF WITH HAMZA BELOW
    '\u0626'    #  0x9E -> ARABIC LETTER YEH WITH HAMZA ABOVE
    '\u0627'    #  0x9F -> ARABIC LETTER ALEF
    '\u0628'    #  0xA0 -> ARABIC LETTER BEH
    '\u0629'    #  0xA1 -> ARABIC LETTER TEH MARBUTA
    '\u062a'    #  0xA2 -> ARABIC LETTER TEH
    '\u062b'    #  0xA3 -> ARABIC LETTER THEH
    '\u062c'    #  0xA4 -> ARABIC LETTER JEEM
    '\u062d'    #  0xA5 -> ARABIC LETTER HAH
    '\u062e'    #  0xA6 -> ARABIC LETTER KHAH
    '\u062f'    #  0xA7 -> ARABIC LETTER DAL
    '\u0630'    #  0xA8 -> ARABIC LETTER THAL
    '\u0631'    #  0xA9 -> ARABIC LETTER REH
    '\u0632'    #  0xAA -> ARABIC LETTER ZAIN
    '\u0633'    #  0xAB -> ARABIC LETTER SEEN
    '\u0634'    #  0xAC -> ARABIC LETTER SHEEN
    '\u0635'    #  0xAD -> ARABIC LETTER SAD
    '\xab'      #  0xAE -> LEFT-POINTING DOUBLE ANGLE QUOTATION MARK
    '\xbb'      #  0xAF -> RIGHT-POINTING DOUBLE ANGLE QUOTATION MARK
    '\u2591'    #  0xB0 -> LIGHT SHADE
    '\u2592'    #  0xB1 -> MEDIUM SHADE
    '\u2593'    #  0xB2 -> DARK SHADE
    '\u2502'    #  0xB3 -> BOX DRAWINGS LIGHT VERTICAL
    '\u2524'    #  0xB4 -> BOX DRAWINGS LIGHT VERTICAL AND LEFT
    '\u2561'    #  0xB5 -> BOX DRAWINGS VERTICAL SINGLE AND LEFT DOUBLE
    '\u2562'    #  0xB6 -> BOX DRAWINGS VERTICAL DOUBLE AND LEFT SINGLE
    '\u2556'    #  0xB7 -> BOX DRAWINGS DOWN DOUBLE AND LEFT SINGLE
    '\u2555'    #  0xB8 -> BOX DRAWINGS DOWN SINGLE AND LEFT DOUBLE
    '\u2563'    #  0xB9 -> BOX DRAWINGS DOUBLE VERTICAL AND LEFT
    '\u2551'    #  0xBA -> BOX DRAWINGS DOUBLE VERTICAL
    '\u2557'    #  0xBB -> BOX DRAWINGS DOUBLE DOWN AND LEFT
    '\u255d'    #  0xBC -> BOX DRAWINGS DOUBLE UP AND LEFT
    '\u255c'    #  0xBD -> BOX DRAWINGS UP DOUBLE AND LEFT SINGLE
    '\u255b'    #  0xBE -> BOX DRAWINGS UP SINGLE AND LEFT DOUBLE
    '\u2510'    #  0xBF -> BOX DRAWINGS LIGHT DOWN AND LEFT
    '\u2514'    #  0xC0 -> BOX DRAWINGS LIGHT UP AND RIGHT
    '\u2534'    #  0xC1 -> BOX DRAWINGS LIGHT UP AND HORIZONTAL
    '\u252c'    #  0xC2 -> BOX DRAWINGS LIGHT DOWN AND HORIZONTAL
    '\u251c'    #  0xC3 -> BOX DRAWINGS LIGHT VERTICAL AND RIGHT
    '\u2500'    #  0xC4 -> BOX DRAWINGS LIGHT HORIZONTAL
    '\u253c'    #  0xC5 -> BOX DRAWINGS LIGHT VERTICAL AND HORIZONTAL
    '\u255e'    #  0xC6 -> BOX DRAWINGS VERTICAL SINGLE AND RIGHT DOUBLE
    '\u255f'    #  0xC7 -> BOX DRAWINGS VERTICAL DOUBLE AND RIGHT SINGLE
    '\u255a'    #  0xC8 -> BOX DRAWINGS DOUBLE UP AND RIGHT
    '\u2554'    #  0xC9 -> BOX DRAWINGS DOUBLE DOWN AND RIGHT
    '\u2569'    #  0xCA -> BOX DRAWINGS DOUBLE UP AND HORIZONTAL
    '\u2566'    #  0xCB -> BOX DRAWINGS DOUBLE DOWN AND HORIZONTAL
    '\u2560'    #  0xCC -> BOX DRAWINGS DOUBLE VERTICAL AND RIGHT
    '\u2550'    #  0xCD -> BOX DRAWINGS DOUBLE HORIZONTAL
    '\u256c'    #  0xCE -> BOX DRAWINGS DOUBLE VERTICAL AND HORIZONTAL
    '\u2567'    #  0xCF -> BOX DRAWINGS UP SINGLE AND HORIZONTAL DOUBLE
    '\u2568'    #  0xD0 -> BOX DRAWINGS UP DOUBLE AND HORIZONTAL SINGLE
    '\u2564'    #  0xD1 -> BOX DRAWINGS DOWN SINGLE AND HORIZONTAL DOUBLE
    '\u2565'    #  0xD2 -> BOX DRAWINGS DOWN DOUBLE AND HORIZONTAL SINGLE
    '\u2559'    #  0xD3 -> BOX DRAWINGS UP DOUBLE AND RIGHT SINGLE
    '\u2558'    #  0xD4 -> BOX DRAWINGS UP SINGLE AND RIGHT DOUBLE
    '\u2552'    #  0xD5 -> BOX DRAWINGS DOWN SINGLE AND RIGHT DOUBLE
    '\u2553'    #  0xD6 -> BOX DRAWINGS DOWN DOUBLE AND RIGHT SINGLE
    '\u256b'    #  0xD7 -> BOX DRAWINGS VERTICAL DOUBLE AND HORIZONTAL SINGLE
    '\u256a'    #  0xD8 -> BOX DRAWINGS VERTICAL SINGLE AND HORIZONTAL DOUBLE
    '\u2518'    #  0xD9 -> BOX DRAWINGS LIGHT UP AND LEFT
    '\u250c'    #  0xDA -> BOX DRAWINGS LIGHT DOWN AND RIGHT
    '\u2588'    #  0xDB -> FULL BLOCK
    '\u2584'    #  0xDC -> LOWER HALF BLOCK
    '\u258c'    #  0xDD -> LEFT HALF BLOCK
    '\u2590'    #  0xDE -> RIGHT HALF BLOCK
    '\u2580'    #  0xDF -> UPPER HALF BLOCK
    '\u0636'    #  0xE0 -> ARABIC LETTER DAD
    '\u0637'    #  0xE1 -> ARABIC LETTER TAH
    '\u0638'    #  0xE2 -> ARABIC LETTER ZAH
    '\u0639'    #  0xE3 -> ARABIC LETTER AIN
    '\u063a'    #  0xE4 -> ARABIC LETTER GHAIN
    '\u0641'    #  0xE5 -> ARABIC LETTER FEH
    '\xb5'      #  0xE6 -> MICRO SIGN
    '\u0642'    #  0xE7 -> ARABIC LETTER QAF
    '\u0643'    #  0xE8 -> ARABIC LETTER KAF
    '\u0644'    #  0xE9 -> ARABIC LETTER LAM
    '\u0645'    #  0xEA -> ARABIC LETTER MEEM
    '\u0646'    #  0xEB -> ARABIC LETTER NOON
    '\u0647'    #  0xEC -> ARABIC LETTER HEH
    '\u0648'    #  0xED -> ARABIC LETTER WAW
    '\u0649'    #  0xEE -> ARABIC LETTER ALEF MAKSURA
    '\u064a'    #  0xEF -> ARABIC LETTER YEH
    '\u2261'    #  0xF0 -> IDENTICAL TO
    '\u064b'    #  0xF1 -> ARABIC FATHATAN
    '\u064c'    #  0xF2 -> ARABIC DAMMATAN
    '\u064d'    #  0xF3 -> ARABIC KASRATAN
    '\u064e'    #  0xF4 -> ARABIC FATHA
    '\u064f'    #  0xF5 -> ARABIC DAMMA
    '\u0650'    #  0xF6 -> ARABIC KASRA
    '\u2248'    #  0xF7 -> ALMOST EQUAL TO
    '\xb0'      #  0xF8 -> DEGREE SIGN
    '\u2219'    #  0xF9 -> BULLET OPERATOR
    '\xb7'      #  0xFA -> MIDDLE DOT
    '\u221a'    #  0xFB -> SQUARE ROOT
    '\u207f'    #  0xFC -> SUPERSCRIPT LATIN SMALL LETTER N
    '\xb2'      #  0xFD -> SUPERSCRIPT TWO
    '\u25a0'    #  0xFE -> BLACK SQUARE
    '\xa0'      #  0xFF -> NO-BREAK SPACE
)

### Encoding table
encoding_table=codecs.charmap_build(decoding_table)
```
