## Supplementary software v0.2.1 for "Virtual control arms for paediatric myopia trials: external validation of axial-elongation models": cp856.py

```
""" Python Character Mapping Codec cp856 generated from 'MAPPINGS/VENDORS/MISC/CP856.TXT' with gencodec.py.

"""#"

import codecs

### Codec APIs

class Codec(codecs.Codec):

    def encode(self,input,errors='strict'):
        return codecs.charmap_encode(input,errors,encoding_table)

    def decode(self,input,errors='strict'):
        return codecs.charmap_decode(input,errors,decoding_table)

class IncrementalEncoder(codecs.IncrementalEncoder):
    def encode(self, input, final=False):
        return codecs.charmap_encode(input,self.errors,encoding_table)[0]

class IncrementalDecoder(codecs.IncrementalDecoder):
    def decode(self, input, final=False):
        return codecs.charmap_decode(input,self.errors,decoding_table)[0]

class StreamWriter(Codec,codecs.StreamWriter):
    pass

class StreamReader(Codec,codecs.StreamReader):
    pass

### encodings module API

def getregentry():
    return codecs.CodecInfo(
        name='cp856',
        encode=Codec().encode,
        decode=Codec().decode,
        incrementalencoder=IncrementalEncoder,
        incrementaldecoder=IncrementalDecoder,
        streamreader=StreamReader,
        streamwriter=StreamWriter,
    )


### Decoding Table

decoding_table = (
    '\x00'     #  0x00 -> NULL
    '\x01'     #  0x01 -> START OF HEADING
    '\x02'     #  0x02 -> START OF TEXT
    '\x03'     #  0x03 -> END OF TEXT
    '\x04'     #  0x04 -> END OF TRANSMISSION
    '\x05'     #  0x05 -> ENQUIRY
    '\x06'     #  0x06 -> ACKNOWLEDGE
    '\x07'     #  0x07 -> BELL
    '\x08'     #  0x08 -> BACKSPACE
    '\t'       #  0x09 -> HORIZONTAL TABULATION
    '\n'       #  0x0A -> LINE FEED
    '\x0b'     #  0x0B -> VERTICAL TABULATION
    '\x0c'     #  0x0C -> FORM FEED
    '\r'       #  0x0D -> CARRIAGE RETURN
    '\x0e'     #  0x0E -> SHIFT OUT
    '\x0f'     #  0x0F -> SHIFT IN
    '\x10'     #  0x10 -> DATA LINK ESCAPE
    '\x11'     #  0x11 -> DEVICE CONTROL ONE
    '\x12'     #  0x12 -> DEVICE CONTROL TWO
    '\x13'     #  0x13 -> DEVICE CONTROL THREE
    '\x14'     #  0x14 -> DEVICE CONTROL FOUR
    '\x15'     #  0x15 -> NEGATIVE ACKNOWLEDGE
    '\x16'     #  0x16 -> SYNCHRONOUS IDLE
    '\x17'     #  0x17 -> END OF TRANSMISSION BLOCK
    '\x18'     #  0x18 -> CANCEL
    '\x19'     #  0x19 -> END OF MEDIUM
    '\x1a'     #  0x1A -> SUBSTITUTE
    '\x1b'     #  0x1B -> ESCAPE
    '\x1c'     #  0x1C -> FILE SEPARATOR
    '\x1d'     #  0x1D -> GROUP SEPARATOR
    '\x1e'     #  0x1E -> RECORD SEPARATOR
    '\x1f'     #  0x1F -> UNIT SEPARATOR
    ' '        #  0x20 -> SPACE
    '!'        #  0x21 -> EXCLAMATION MARK
    '"'        #  0x22 -> QUOTATION MARK
    '#'        #  0x23 -> NUMBER SIGN
    '$'        #  0x24 -> DOLLAR SIGN
    '%'        #  0x25 -> PERCENT SIGN
    '&'        #  0x26 -> AMPERSAND
    "'"        #  0x27 -> APOSTROPHE
    '('        #  0x28 -> LEFT PARENTHESIS
    ')'        #  0x29 -> RIGHT PARENTHESIS
    '*'        #  0x2A -> ASTERISK
    '+'        #  0x2B -> PLUS SIGN
    ','        #  0x2C -> COMMA
    '-'        #  0x2D -> HYPHEN-MINUS
    '.'        #  0x2E -> FULL STOP
    '/'        #  0x2F -> SOLIDUS
    '0'        #  0x30 -> DIGIT ZERO
    '1'        #  0x31 -> DIGIT ONE
    '2'        #  0x32 -> DIGIT TWO
    '3'        #  0x33 -> DIGIT THREE
    '4'        #  0x34 -> DIGIT FOUR
    '5'        #  0x35 -> DIGIT FIVE
    '6'        #  0x36 -> DIGIT SIX
    '7'        #  0x37 -> DIGIT SEVEN
    '8'        #  0x38 -> DIGIT EIGHT
    '9'        #  0x39 -> DIGIT NINE
    ':'        #  0x3A -> COLON
    ';'        #  0x3B -> SEMICOLON
    '<'        #  0x3C -> LESS-THAN SIGN
    '='        #  0x3D -> EQUALS SIGN
    '>'        #  0x3E -> GREATER-THAN SIGN
    '?'        #  0x3F -> QUESTION MARK
    '@'        #  0x40 -> COMMERCIAL AT
    'A'        #  0x41 -> LATIN CAPITAL LETTER A
    'B'        #  0x42 -> LATIN CAPITAL LETTER B
    'C'        #  0x43 -> LATIN CAPITAL LETTER C
    'D'        #  0x44 -> LATIN CAPITAL LETTER D
    'E'        #  0x45 -> LATIN CAPITAL LETTER E
    'F'        #  0x46 -> LATIN CAPITAL LETTER F
    'G'        #  0x47 -> LATIN CAPITAL LETTER G
    'H'        #  0x48 -> LATIN CAPITAL LETTER H
    'I'        #  0x49 -> LATIN CAPITAL LETTER I
    'J'        #  0x4A -> LATIN CAPITAL LETTER J
    'K'        #  0x4B -> LATIN CAPITAL LETTER K
    'L'        #  0x4C -> LATIN CAPITAL LETTER L
    'M'        #  0x4D -> LATIN CAPITAL LETTER M
    'N'        #  0x4E -> LATIN CAPITAL LETTER N
    'O'        #  0x4F -> LATIN CAPITAL LETTER O
    'P'        #  0x50 -> LATIN CAPITAL LETTER P
    'Q'        #  0x51 -> LATIN CAPITAL LETTER Q
    'R'        #  0x52 -> LATIN CAPITAL LETTER R
    'S'        #  0x53 -> LATIN CAPITAL LETTER S
    'T'        #  0x54 -> LATIN CAPITAL LETTER T
    'U'        #  0x55 -> LATIN CAPITAL LETTER U
    'V'        #  0x56 -> LATIN CAPITAL LETTER V
    'W'        #  0x57 -> LATIN CAPITAL LETTER W
    'X'        #  0x58 -> LATIN CAPITAL LETTER X
    'Y'        #  0x59 -> LATIN CAPITAL LETTER Y
    'Z'        #  0x5A -> LATIN CAPITAL LETTER Z
    '['        #  0x5B -> LEFT SQUARE BRACKET
    '\\'       #  0x5C -> REVERSE SOLIDUS
    ']'        #  0x5D -> RIGHT SQUARE BRACKET
    '^'        #  0x5E -> CIRCUMFLEX ACCENT
    '_'        #  0x5F -> LOW LINE
    '`'        #  0x60 -> GRAVE ACCENT
    'a'        #  0x61 -> LATIN SMALL LETTER A
    'b'        #  0x62 -> LATIN SMALL LETTER B
    'c'        #  0x63 -> LATIN SMALL LETTER C
    'd'        #  0x64 -> LATIN SMALL LETTER D
    'e'        #  0x65 -> LATIN SMALL LETTER E
    'f'        #  0x66 -> LATIN SMALL LETTER F
    'g'        #  0x67 -> LATIN SMALL LETTER G
    'h'        #  0x68 -> LATIN SMALL LETTER H
    'i'        #  0x69 -> LATIN SMALL LETTER I
    'j'        #  0x6A -> LATIN SMALL LETTER J
    'k'        #  0x6B -> LATIN SMALL LETTER K
    'l'        #  0x6C -> LATIN SMALL LETTER L
    'm'        #  0x6D -> LATIN SMALL LETTER M
    'n'        #  0x6E -> LATIN SMALL LETTER N
    'o'        #  0x6F -> LATIN SMALL LETTER O
    'p'        #  0x70 -> LATIN SMALL LETTER P
    'q'        #  0x71 -> LATIN SMALL LETTER Q
    'r'        #  0x72 -> LATIN SMALL LETTER R
    's'        #  0x73 -> LATIN SMALL LETTER S
    't'        #  0x74 -> LATIN SMALL LETTER T
    'u'        #  0x75 -> LATIN SMALL LETTER U
    'v'        #  0x76 -> LATIN SMALL LETTER V
    'w'        #  0x77 -> LATIN SMALL LETTER W
    'x'        #  0x78 -> LATIN SMALL LETTER X
    'y'        #  0x79 -> LATIN SMALL LETTER Y
    'z'        #  0x7A -> LATIN SMALL LETTER Z
    '{'        #  0x7B -> LEFT CURLY BRACKET
    '|'        #  0x7C -> VERTICAL LINE
    '}'        #  0x7D -> RIGHT CURLY BRACKET
    '~'        #  0x7E -> TILDE
    '\x7f'     #  0x7F -> DELETE
    '\u05d0'   #  0x80 -> HEBREW LETTER ALEF
    '\u05d1'   #  0x81 -> HEBREW LETTER BET
    '\u05d2'   #  0x82 -> HEBREW LETTER GIMEL
    '\u05d3'   #  0x83 -> HEBREW LETTER DALET
    '\u05d4'   #  0x84 -> HEBREW LETTER HE
    '\u05d5'   #  0x85 -> HEBREW LETTER VAV
    '\u05d6'   #  0x86 -> HEBREW LETTER ZAYIN
    '\u05d7'   #  0x87 -> HEBREW LETTER HET
    '\u05d8'   #  0x88 -> HEBREW LETTER TET
    '\u05d9'   #  0x89 -> HEBREW LETTER YOD
    '\u05da'   #  0x8A -> HEBREW LETTER FINAL KAF
    '\u05db'   #  0x8B -> HEBREW LETTER KAF
    '\u05dc'   #  0x8C -> HEBREW LETTER LAMED
    '\u05dd'   #  0x8D -> HEBREW LETTER FINAL MEM
    '\u05de'   #  0x8E -> HEBREW LETTER MEM
    '\u05df'   #  0x8F -> HEBREW LETTER FINAL NUN
    '\u05e0'   #  0x90 -> HEBREW LETTER NUN
    '\u05e1'   #  0x91 -> HEBREW LETTER SAMEKH
    '\u05e2'   #  0x92 -> HEBREW LETTER AYIN
    '\u05e3'   #  0x93 -> HEBREW LETTER FINAL PE
    '\u05e4'   #  0x94 -> HEBREW LETTER PE
    '\u05e5'   #  0x95 -> HEBREW LETTER FINAL TSADI
    '\u05e6'   #  0x96 -> HEBREW LETTER TSADI
    '\u05e7'   #  0x97 -> HEBREW LETTER QOF
    '\u05e8'   #  0x98 -> HEBREW LETTER RESH
    '\u05e9'   #  0x99 -> HEBREW LETTER SHIN
    '\u05ea'   #  0x9A -> HEBREW LETTER TAV
    '\ufffe'   #  0x9B -> UNDEFINED
    '\xa3'     #  0x9C -> POUND SIGN
    '\ufffe'   #  0x9D -> UNDEFINED
    '\xd7'     #  0x9E -> MULTIPLICATION SIGN
    '\ufffe'   #  0x9F -> UNDEFINED
    '\ufffe'   #  0xA0 -> UNDEFINED
    '\ufffe'   #  0xA1 -> UNDEFINED
    '\ufffe'   #  0xA2 -> UNDEFINED
    '\ufffe'   #  0xA3 -> UNDEFINED
    '\ufffe'   #  0xA4 -> UNDEFINED
    '\ufffe'   #  0xA5 -> UNDEFINED
    '\ufffe'   #  0xA6 -> UNDEFINED
    '\ufffe'   #  0xA7 -> UNDEFINED
    '\ufffe'   #  0xA8 -> UNDEFINED
    '\xae'     #  0xA9 -> REGISTERED SIGN
    '\xac'     #  0xAA -> NOT SIGN
    '\xbd'     #  0xAB -> VULGAR FRACTION ONE HALF
    '\xbc'     #  0xAC -> VULGAR FRACTION ONE QUARTER
    '\ufffe'   #  0xAD -> UNDEFINED
    '\xab'     #  0xAE -> LEFT-POINTING DOUBLE ANGLE QUOTATION MARK
    '\xbb'     #  0xAF -> RIGHT-POINTING DOUBLE ANGLE QUOTATION MARK
    '\u2591'   #  0xB0 -> LIGHT SHADE
    '\u2592'   #  0xB1 -> MEDIUM SHADE
    '\u2593'   #  0xB2 -> DARK SHADE
    '\u2502'   #  0xB3 -> BOX DRAWINGS LIGHT VERTICAL
    '\u2524'   #  0xB4 -> BOX DRAWINGS LIGHT VERTICAL AND LEFT
    '\ufffe'   #  0xB5 -> UNDEFINED
    '\ufffe'   #  0xB6 -> UNDEFINED
    '\ufffe'   #  0xB7 -> UNDEFINED
    '\xa9'     #  0xB8 -> COPYRIGHT SIGN
    '\u2563'   #  0xB9 -> BOX DRAWINGS DOUBLE VERTICAL AND LEFT
    '\u2551'   #  0xBA -> BOX DRAWINGS DOUBLE VERTICAL
    '\u2557'   #  0xBB -> BOX DRAWINGS DOUBLE DOWN AND LEFT
    '\u255d'   #  0xBC -> BOX DRAWINGS DOUBLE UP AND LEFT
    '\xa2'     #  0xBD -> CENT SIGN
    '\xa5'     #  0xBE -> YEN SIGN
    '\u2510'   #  0xBF -> BOX DRAWINGS LIGHT DOWN AND LEFT
    '\u2514'   #  0xC0 -> BOX DRAWINGS LIGHT UP AND RIGHT
    '\u2534'   #  0xC1 -> BOX DRAWINGS LIGHT UP AND HORIZONTAL
    '\u252c'   #  0xC2 -> BOX DRAWINGS LIGHT DOWN AND HORIZONTAL
    '\u251c'   #  0xC3 -> BOX DRAWINGS LIGHT VERTICAL AND RIGHT
    '\u2500'   #  0xC4 -> BOX DRAWINGS LIGHT HORIZONTAL
    '\u253c'   #  0xC5 -> BOX DRAWINGS LIGHT VERTICAL AND HORIZONTAL
    '\ufffe'   #  0xC6 -> UNDEFINED
    '\ufffe'   #  0xC7 -> UNDEFINED
    '\u255a'   #  0xC8 -> BOX DRAWINGS DOUBLE UP AND RIGHT
    '\u2554'   #  0xC9 -> BOX DRAWINGS DOUBLE DOWN AND RIGHT
    '\u2569'   #  0xCA -> BOX DRAWINGS DOUBLE UP AND HORIZONTAL
    '\u2566'   #  0xCB -> BOX DRAWINGS DOUBLE DOWN AND HORIZONTAL
    '\u2560'   #  0xCC -> BOX DRAWINGS DOUBLE VERTICAL AND RIGHT
    '\u2550'   #  0xCD -> BOX DRAWINGS DOUBLE HORIZONTAL
    '\u256c'   #  0xCE -> BOX DRAWINGS DOUBLE VERTICAL AND HORIZONTAL
    '\xa4'     #  0xCF -> CURRENCY SIGN
    '\ufffe'   #  0xD0 -> UNDEFINED
    '\ufffe'   #  0xD1 -> UNDEFINED
    '\ufffe'   #  0xD2 -> UNDEFINED
    '\ufffe'   #  0xD3 -> UNDEFINEDS
    '\ufffe'   #  0xD4 -> UNDEFINED
    '\ufffe'   #  0xD5 -> UNDEFINED
    '\ufffe'   #  0xD6 -> UNDEFINEDE
    '\ufffe'   #  0xD7 -> UNDEFINED
    '\ufffe'   #  0xD8 -> UNDEFINED
    '\u2518'   #  0xD9 -> BOX DRAWINGS LIGHT UP AND LEFT
    '\u250c'   #  0xDA -> BOX DRAWINGS LIGHT DOWN AND RIGHT
    '\u2588'   #  0xDB -> FULL BLOCK
    '\u2584'   #  0xDC -> LOWER HALF BLOCK
    '\xa6'     #  0xDD -> BROKEN BAR
    '\ufffe'   #  0xDE -> UNDEFINED
    '\u2580'   #  0xDF -> UPPER HALF BLOCK
    '\ufffe'   #  0xE0 -> UNDEFINED
    '\ufffe'   #  0xE1 -> UNDEFINED
    '\ufffe'   #  0xE2 -> UNDEFINED
    '\ufffe'   #  0xE3 -> UNDEFINED
    '\ufffe'   #  0xE4 -> UNDEFINED
    '\ufffe'   #  0xE5 -> UNDEFINED
    '\xb5'     #  0xE6 -> MICRO SIGN
    '\ufffe'   #  0xE7 -> UNDEFINED
    '\ufffe'   #  0xE8 -> UNDEFINED
    '\ufffe'   #  0xE9 -> UNDEFINED
    '\ufffe'   #  0xEA -> UNDEFINED
    '\ufffe'   #  0xEB -> UNDEFINED
    '\ufffe'   #  0xEC -> UNDEFINED
    '\ufffe'   #  0xED -> UNDEFINED
    '\xaf'     #  0xEE -> MACRON
    '\xb4'     #  0xEF -> ACUTE ACCENT
    '\xad'     #  0xF0 -> SOFT HYPHEN
    '\xb1'     #  0xF1 -> PLUS-MINUS SIGN
    '\u2017'   #  0xF2 -> DOUBLE LOW LINE
    '\xbe'     #  0xF3 -> VULGAR FRACTION THREE QUARTERS
    '\xb6'     #  0xF4 -> PILCROW SIGN
    '\xa7'     #  0xF5 -> SECTION SIGN
    '\xf7'     #  0xF6 -> DIVISION SIGN
    '\xb8'     #  0xF7 -> CEDILLA
    '\xb0'     #  0xF8 -> DEGREE SIGN
    '\xa8'     #  0xF9 -> DIAERESIS
    '\xb7'     #  0xFA -> MIDDLE DOT
    '\xb9'     #  0xFB -> SUPERSCRIPT ONE
    '\xb3'     #  0xFC -> SUPERSCRIPT THREE
    '\xb2'     #  0xFD -> SUPERSCRIPT TWO
    '\u25a0'   #  0xFE -> BLACK SQUARE
    '\xa0'     #  0xFF -> NO-BREAK SPACE
)

### Encoding table
encoding_table=codecs.charmap_build(decoding_table)
```
