## Supplementary software v0.2.1 for "Virtual control arms for paediatric myopia trials: external validation of axial-elongation models": cp860.py

```
""" Python Character Mapping Codec generated from 'VENDORS/MICSFT/PC/CP860.TXT' with gencodec.py.

"""#"

import codecs

### Codec APIs

class Codec(codecs.Codec):

    def encode(self,input,errors='strict'):
        return codecs.charmap_encode(input,errors,encoding_map)

    def decode(self,input,errors='strict'):
        return codecs.charmap_decode(input,errors,decoding_table)

class IncrementalEncoder(codecs.IncrementalEncoder):
    def encode(self, input, final=False):
        return codecs.charmap_encode(input,self.errors,encoding_map)[0]

class IncrementalDecoder(codecs.IncrementalDecoder):
    def decode(self, input, final=False):
        return codecs.charmap_decode(input,self.errors,decoding_table)[0]

class StreamWriter(Codec,codecs.StreamWriter):
    pass

class StreamReader(Codec,codecs.StreamReader):
    pass

### encodings module API

def getregentry():
    return codecs.CodecInfo(
        name='cp860',
        encode=Codec().encode,
        decode=Codec().decode,
        incrementalencoder=IncrementalEncoder,
        incrementaldecoder=IncrementalDecoder,
        streamreader=StreamReader,
        streamwriter=StreamWriter,
    )

### Decoding Map

decoding_map = codecs.make_identity_dict(range(256))
decoding_map.update({
    0x0080: 0x00c7,     #  LATIN CAPITAL LETTER C WITH CEDILLA
    0x0081: 0x00fc,     #  LATIN SMALL LETTER U WITH DIAERESIS
    0x0082: 0x00e9,     #  LATIN SMALL LETTER E WITH ACUTE
    0x0083: 0x00e2,     #  LATIN SMALL LETTER A WITH CIRCUMFLEX
    0x0084: 0x00e3,     #  LATIN SMALL LETTER A WITH TILDE
    0x0085: 0x00e0,     #  LATIN SMALL LETTER A WITH GRAVE
    0x0086: 0x00c1,     #  LATIN CAPITAL LETTER A WITH ACUTE
    0x0087: 0x00e7,     #  LATIN SMALL LETTER C WITH CEDILLA
    0x0088: 0x00ea,     #  LATIN SMALL LETTER E WITH CIRCUMFLEX
    0x0089: 0x00ca,     #  LATIN CAPITAL LETTER E WITH CIRCUMFLEX
    0x008a: 0x00e8,     #  LATIN SMALL LETTER E WITH GRAVE
    0x008b: 0x00cd,     #  LATIN CAPITAL LETTER I WITH ACUTE
    0x008c: 0x00d4,     #  LATIN CAPITAL LETTER O WITH CIRCUMFLEX
    0x008d: 0x00ec,     #  LATIN SMALL LETTER I WITH GRAVE
    0x008e: 0x00c3,     #  LATIN CAPITAL LETTER A WITH TILDE
    0x008f: 0x00c2,     #  LATIN CAPITAL LETTER A WITH CIRCUMFLEX
    0x0090: 0x00c9,     #  LATIN CAPITAL LETTER E WITH ACUTE
    0x0091: 0x00c0,     #  LATIN CAPITAL LETTER A WITH GRAVE
    0x0092: 0x00c8,     #  LATIN CAPITAL LETTER E WITH GRAVE
    0x0093: 0x00f4,     #  LATIN SMALL LETTER O WITH CIRCUMFLEX
    0x0094: 0x00f5,     #  LATIN SMALL LETTER O WITH TILDE
    0x0095: 0x00f2,     #  LATIN SMALL LETTER O WITH GRAVE
    0x0096: 0x00da,     #  LATIN CAPITAL LETTER U WITH ACUTE
    0x0097: 0x00f9,     #  LATIN SMALL LETTER U WITH GRAVE
    0x0098: 0x00cc,     #  LATIN CAPITAL LETTER I WITH GRAVE
    0x0099: 0x00d5,     #  LATIN CAPITAL LETTER O WITH TILDE
    0x009a: 0x00dc,     #  LATIN CAPITAL LETTER U WITH DIAERESIS
    0x009b: 0x00a2,     #  CENT SIGN
    0x009c: 0x00a3,     #  POUND SIGN
    0x009d: 0x00d9,     #  LATIN CAPITAL LETTER U WITH GRAVE
    0x009e: 0x20a7,     #  PESETA SIGN
    0x009f: 0x00d3,     #  LATIN CAPITAL LETTER O WITH ACUTE
    0x00a0: 0x00e1,     #  LATIN SMALL LETTER A WITH ACUTE
    0x00a1: 0x00ed,     #  LATIN SMALL LETTER I WITH ACUTE
    0x00a2: 0x00f3,     #  LATIN SMALL LETTER O WITH ACUTE
    0x00a3: 0x00fa,     #  LATIN SMALL LETTER U WITH ACUTE
    0x00a4: 0x00f1,     #  LATIN SMALL LETTER N WITH TILDE
    0x00a5: 0x00d1,     #  LATIN CAPITAL LETTER N WITH TILDE
    0x00a6: 0x00aa,     #  FEMININE ORDINAL INDICATOR
    0x00a7: 0x00ba,     #  MASCULINE ORDINAL INDICATOR
    0x00a8: 0x00bf,     #  INVERTED QUESTION MARK
    0x00a9: 0x00d2,     #  LATIN CAPITAL LETTER O WITH GRAVE
    0x00aa: 0x00ac,     #  NOT SIGN
    0x00ab: 0x00bd,     #  VULGAR FRACTION ONE HALF
    0x00ac: 0x00bc,     #  VULGAR FRACTION ONE QUARTER
    0x00ad: 0x00a1,     #  INVERTED EXCLAMATION MARK
    0x00ae: 0x00ab,     #  LEFT-POINTING DOUBLE ANGLE QUOTATION MARK
    0x00af: 0x00bb,     #  RIGHT-POINTING DOUBLE ANGLE QUOTATION MARK
    0x00b0: 0x2591,     #  LIGHT SHADE
    0x00b1: 0x2592,     #  MEDIUM SHADE
    0x00b2: 0x2593,     #  DARK SHADE
    0x00b3: 0x2502,     #  BOX DRAWINGS LIGHT VERTICAL
    0x00b4: 0x2524,     #  BOX DRAWINGS LIGHT VERTICAL AND LEFT
    0x00b5: 0x2561,     #  BOX DRAWINGS VERTICAL SINGLE AND LEFT DOUBLE
    0x00b6: 0x2562,     #  BOX DRAWINGS VERTICAL DOUBLE AND LEFT SINGLE
    0x00b7: 0x2556,     #  BOX DRAWINGS DOWN DOUBLE AND LEFT SINGLE
    0x00b8: 0x2555,     #  BOX DRAWINGS DOWN SINGLE AND LEFT DOUBLE
    0x00b9: 0x2563,     #  BOX DRAWINGS DOUBLE VERTICAL AND LEFT
    0x00ba: 0x2551,     #  BOX DRAWINGS DOUBLE VERTICAL
    0x00bb: 0x2557,     #  BOX DRAWINGS DOUBLE DOWN AND LEFT
    0x00bc: 0x255d,     #  BOX DRAWINGS DOUBLE UP AND LEFT
    0x00bd: 0x255c,     #  BOX DRAWINGS UP DOUBLE AND LEFT SINGLE
    0x00be: 0x255b,     #  BOX DRAWINGS UP SINGLE AND LEFT DOUBLE
    0x00bf: 0x2510,     #  BOX DRAWINGS LIGHT DOWN AND LEFT
    0x00c0: 0x2514,     #  BOX DRAWINGS LIGHT UP AND RIGHT
    0x00c1: 0x2534,     #  BOX DRAWINGS LIGHT UP AND HORIZONTAL
    0x00c2: 0x252c,     #  BOX DRAWINGS LIGHT DOWN AND HORIZONTAL
    0x00c3: 0x251c,     #  BOX DRAWINGS LIGHT VERTICAL AND RIGHT
    0x00c4: 0x2500,     #  BOX DRAWINGS LIGHT HORIZONTAL
    0x00c5: 0x253c,     #  BOX DRAWINGS LIGHT VERTICAL AND HORIZONTAL
    0x00c6: 0x255e,     #  BOX DRAWINGS VERTICAL SINGLE AND RIGHT DOUBLE
    0x00c7: 0x255f,     #  BOX DRAWINGS VERTICAL DOUBLE AND RIGHT SINGLE
    0x00c8: 0x255a,     #  BOX DRAWINGS DOUBLE UP AND RIGHT
    0x00c9: 0x2554,     #  BOX DRAWINGS DOUBLE DOWN AND RIGHT
    0x00ca: 0x2569,     #  BOX DRAWINGS DOUBLE UP AND HORIZONTAL
    0x00cb: 0x2566,     #  BOX DRAWINGS DOUBLE DOWN AND HORIZONTAL
    0x00cc: 0x2560,     #  BOX DRAWINGS DOUBLE VERTICAL AND RIGHT
    0x00cd: 0x2550,     #  BOX DRAWINGS DOUBLE HORIZONTAL
    0x00ce: 0x256c,     #  BOX DRAWINGS DOUBLE VERTICAL AND HORIZONTAL
    0x00cf: 0x2567,     #  BOX DRAWINGS UP SINGLE AND HORIZONTAL DOUBLE
    0x00d0: 0x2568,     #  BOX DRAWINGS UP DOUBLE AND HORIZONTAL SINGLE
    0x00d1: 0x2564,     #  BOX DRAWINGS DOWN SINGLE AND HORIZONTAL DOUBLE
    0x00d2: 0x2565,     #  BOX DRAWINGS DOWN DOUBLE AND HORIZONTAL SINGLE
    0x00d3: 0x2559,     #  BOX DRAWINGS UP DOUBLE AND RIGHT SINGLE
    0x00d4: 0x2558,     #  BOX DRAWINGS UP SINGLE AND RIGHT DOUBLE
    0x00d5: 0x2552,     #  BOX DRAWINGS DOWN SINGLE AND RIGHT DOUBLE
    0x00d6: 0x2553,     #  BOX DRAWINGS DOWN DOUBLE AND RIGHT SINGLE
    0x00d7: 0x256b,     #  BOX DRAWINGS VERTICAL DOUBLE AND HORIZONTAL SINGLE
    0x00d8: 0x256a,     #  BOX DRAWINGS VERTICAL SINGLE AND HORIZONTAL DOUBLE
    0x00d9: 0x2518,     #  BOX DRAWINGS LIGHT UP AND LEFT
    0x00da: 0x250c,     #  BOX DRAWINGS LIGHT DOWN AND RIGHT
    0x00db: 0x2588,     #  FULL BLOCK
    0x00dc: 0x2584,     #  LOWER HALF BLOCK
    0x00dd: 0x258c,     #  LEFT HALF BLOCK
    0x00de: 0x2590,     #  RIGHT HALF BLOCK
    0x00df: 0x2580,     #  UPPER HALF BLOCK
    0x00e0: 0x03b1,     #  GREEK SMALL LETTER ALPHA
    0x00e1: 0x00df,     #  LATIN SMALL LETTER SHARP S
    0x00e2: 0x0393,     #  GREEK CAPITAL LETTER GAMMA
    0x00e3: 0x03c0,     #  GREEK SMALL LETTER PI
    0x00e4: 0x03a3,     #  GREEK CAPITAL LETTER SIGMA
    0x00e5: 0x03c3,     #  GREEK SMALL LETTER SIGMA
    0x00e6: 0x00b5,     #  MICRO SIGN
    0x00e7: 0x03c4,     #  GREEK SMALL LETTER TAU
    0x00e8: 0x03a6,     #  GREEK CAPITAL LETTER PHI
    0x00e9: 0x0398,     #  GREEK CAPITAL LETTER THETA
    0x00ea: 0x03a9,     #  GREEK CAPITAL LETTER OMEGA
    0x00eb: 0x03b4,     #  GREEK SMALL LETTER DELTA
    0x00ec: 0x221e,     #  INFINITY
    0x00ed: 0x03c6,     #  GREEK SMALL LETTER PHI
    0x00ee: 0x03b5,     #  GREEK SMALL LETTER EPSILON
    0x00ef: 0x2229,     #  INTERSECTION
    0x00f0: 0x2261,     #  IDENTICAL TO
    0x00f1: 0x00b1,     #  PLUS-MINUS SIGN
    0x00f2: 0x2265,     #  GREATER-THAN OR EQUAL TO
    0x00f3: 0x2264,     #  LESS-THAN OR EQUAL TO
    0x00f4: 0x2320,     #  TOP HALF INTEGRAL
    0x00f5: 0x2321,     #  BOTTOM HALF INTEGRAL
    0x00f6: 0x00f7,     #  DIVISION SIGN
    0x00f7: 0x2248,     #  ALMOST EQUAL TO
    0x00f8: 0x00b0,     #  DEGREE SIGN
    0x00f9: 0x2219,     #  BULLET OPERATOR
    0x00fa: 0x00b7,     #  MIDDLE DOT
    0x00fb: 0x221a,     #  SQUARE ROOT
    0x00fc: 0x207f,     #  SUPERSCRIPT LATIN SMALL LETTER N
    0x00fd: 0x00b2,     #  SUPERSCRIPT TWO
    0x00fe: 0x25a0,     #  BLACK SQUARE
    0x00ff: 0x00a0,     #  NO-BREAK SPACE
})

### Decoding Table

decoding_table = (
    '\x00'     #  0x0000 -> NULL
    '\x01'     #  0x0001 -> START OF HEADING
    '\x02'     #  0x0002 -> START OF TEXT
    '\x03'     #  0x0003 -> END OF TEXT
    '\x04'     #  0x0004 -> END OF TRANSMISSION
    '\x05'     #  0x0005 -> ENQUIRY
    '\x06'     #  0x0006 -> ACKNOWLEDGE
    '\x07'     #  0x0007 -> BELL
    '\x08'     #  0x0008 -> BACKSPACE
    '\t'       #  0x0009 -> HORIZONTAL TABULATION
    '\n'       #  0x000a -> LINE FEED
    '\x0b'     #  0x000b -> VERTICAL TABULATION
    '\x0c'     #  0x000c -> FORM FEED
    '\r'       #  0x000d -> CARRIAGE RETURN
    '\x0e'     #  0x000e -> SHIFT OUT
    '\x0f'     #  0x000f -> SHIFT IN
    '\x10'     #  0x0010 -> DATA LINK ESCAPE
    '\x11'     #  0x0011 -> DEVICE CONTROL ONE
    '\x12'     #  0x0012 -> DEVICE CONTROL TWO
    '\x13'     #  0x0013 -> DEVICE CONTROL THREE
    '\x14'     #  0x0014 -> DEVICE CONTROL FOUR
    '\x15'     #  0x0015 -> NEGATIVE ACKNOWLEDGE
    '\x16'     #  0x0016 -> SYNCHRONOUS IDLE
    '\x17'     #  0x0017 -> END OF TRANSMISSION BLOCK
    '\x18'     #  0x0018 -> CANCEL
    '\x19'     #  0x0019 -> END OF MEDIUM
    '\x1a'     #  0x001a -> SUBSTITUTE
    '\x1b'     #  0x001b -> ESCAPE
    '\x1c'     #  0x001c -> FILE SEPARATOR
    '\x1d'     #  0x001d -> GROUP SEPARATOR
    '\x1e'     #  0x001e -> RECORD SEPARATOR
    '\x1f'     #  0x001f -> UNIT SEPARATOR
    ' '        #  0x0020 -> SPACE
    '!'        #  0x0021 -> EXCLAMATION MARK
    '"'        #  0x0022 -> QUOTATION MARK
    '#'        #  0x0023 -> NUMBER SIGN
    '$'        #  0x0024 -> DOLLAR SIGN
    '%'        #  0x0025 -> PERCENT SIGN
    '&'        #  0x0026 -> AMPERSAND
    "'"        #  0x0027 -> APOSTROPHE
    '('        #  0x0028 -> LEFT PARENTHESIS
    ')'        #  0x0029 -> RIGHT PARENTHESIS
    '*'        #  0x002a -> ASTERISK
    '+'        #  0x002b -> PLUS SIGN
    ','        #  0x002c -> COMMA
    '-'        #  0x002d -> HYPHEN-MINUS
    '.'        #  0x002e -> FULL STOP
    '/'        #  0x002f -> SOLIDUS
    '0'        #  0x0030 -> DIGIT ZERO
    '1'        #  0x0031 -> DIGIT ONE
    '2'        #  0x0032 -> DIGIT TWO
    '3'        #  0x0033 -> DIGIT THREE
    '4'        #  0x0034 -> DIGIT FOUR
    '5'        #  0x0035 -> DIGIT FIVE
    '6'        #  0x0036 -> DIGIT SIX
    '7'        #  0x0037 -> DIGIT SEVEN
    '8'        #  0x0038 -> DIGIT EIGHT
    '9'        #  0x0039 -> DIGIT NINE
    ':'        #  0x003a -> COLON
    ';'        #  0x003b -> SEMICOLON
    '<'        #  0x003c -> LESS-THAN SIGN
    '='        #  0x003d -> EQUALS SIGN
    '>'        #  0x003e -> GREATER-THAN SIGN
    '?'        #  0x003f -> QUESTION MARK
    '@'        #  0x0040 -> COMMERCIAL AT
    'A'        #  0x0041 -> LATIN CAPITAL LETTER A
    'B'        #  0x0042 -> LATIN CAPITAL LETTER B
    'C'        #  0x0043 -> LATIN CAPITAL LETTER C
    'D'        #  0x0044 -> LATIN CAPITAL LETTER D
    'E'        #  0x0045 -> LATIN CAPITAL LETTER E
    'F'        #  0x0046 -> LATIN CAPITAL LETTER F
    'G'        #  0x0047 -> LATIN CAPITAL LETTER G
    'H'        #  0x0048 -> LATIN CAPITAL LETTER H
    'I'        #  0x0049 -> LATIN CAPITAL LETTER I
    'J'        #  0x004a -> LATIN CAPITAL LETTER J
    'K'        #  0x004b -> LATIN CAPITAL LETTER K
    'L'        #  0x004c -> LATIN CAPITAL LETTER L
    'M'        #  0x004d -> LATIN CAPITAL LETTER M
    'N'        #  0x004e -> LATIN CAPITAL LETTER N
    'O'        #  0x004f -> LATIN CAPITAL LETTER O
    'P'        #  0x0050 -> LATIN CAPITAL LETTER P
    'Q'        #  0x0051 -> LATIN CAPITAL LETTER Q
    'R'        #  0x0052 -> LATIN CAPITAL LETTER R
    'S'        #  0x0053 -> LATIN CAPITAL LETTER S
    'T'        #  0x0054 -> LATIN CAPITAL LETTER T
    'U'        #  0x0055 -> LATIN CAPITAL LETTER U
    'V'        #  0x0056 -> LATIN CAPITAL LETTER V
    'W'        #  0x0057 -> LATIN CAPITAL LETTER W
    'X'        #  0x0058 -> LATIN CAPITAL LETTER X
    'Y'        #  0x0059 -> LATIN CAPITAL LETTER Y
    'Z'        #  0x005a -> LATIN CAPITAL LETTER Z
    '['        #  0x005b -> LEFT SQUARE BRACKET
    '\\'       #  0x005c -> REVERSE SOLIDUS
    ']'        #  0x005d -> RIGHT SQUARE BRACKET
    '^'        #  0x005e -> CIRCUMFLEX ACCENT
    '_'        #  0x005f -> LOW LINE
    '`'        #  0x0060 -> GRAVE ACCENT
    'a'        #  0x0061 -> LATIN SMALL LETTER A
    'b'        #  0x0062 -> LATIN SMALL LETTER B
    'c'        #  0x0063 -> LATIN SMALL LETTER C
    'd'        #  0x0064 -> LATIN SMALL LETTER D
    'e'        #  0x0065 -> LATIN SMALL LETTER E
    'f'        #  0x0066 -> LATIN SMALL LETTER F
    'g'        #  0x0067 -> LATIN SMALL LETTER G
    'h'        #  0x0068 -> LATIN SMALL LETTER H
    'i'        #  0x0069 -> LATIN SMALL LETTER I
    'j'        #  0x006a -> LATIN SMALL LETTER J
    'k'        #  0x006b -> LATIN SMALL LETTER K
    'l'        #  0x006c -> LATIN SMALL LETTER L
    'm'        #  0x006d -> LATIN SMALL LETTER M
    'n'        #  0x006e -> LATIN SMALL LETTER N
    'o'        #  0x006f -> LATIN SMALL LETTER O
    'p'        #  0x0070 -> LATIN SMALL LETTER P
    'q'        #  0x0071 -> LATIN SMALL LETTER Q
    'r'        #  0x0072 -> LATIN SMALL LETTER R
    's'        #  0x0073 -> LATIN SMALL LETTER S
    't'        #  0x0074 -> LATIN SMALL LETTER T
    'u'        #  0x0075 -> LATIN SMALL LETTER U
    'v'        #  0x0076 -> LATIN SMALL LETTER V
    'w'        #  0x0077 -> LATIN SMALL LETTER W
    'x'        #  0x0078 -> LATIN SMALL LETTER X
    'y'        #  0x0079 -> LATIN SMALL LETTER Y
    'z'        #  0x007a -> LATIN SMALL LETTER Z
    '{'        #  0x007b -> LEFT CURLY BRACKET
    '|'        #  0x007c -> VERTICAL LINE
    '}'        #  0x007d -> RIGHT CURLY BRACKET
    '~'        #  0x007e -> TILDE
    '\x7f'     #  0x007f -> DELETE
    '\xc7'     #  0x0080 -> LATIN CAPITAL LETTER C WITH CEDILLA
    '\xfc'     #  0x0081 -> LATIN SMALL LETTER U WITH DIAERESIS
    '\xe9'     #  0x0082 -> LATIN SMALL LETTER E WITH ACUTE
    '\xe2'     #  0x0083 -> LATIN SMALL LETTER A WITH CIRCUMFLEX
    '\xe3'     #  0x0084 -> LATIN SMALL LETTER A WITH TILDE
    '\xe0'     #  0x0085 -> LATIN SMALL LETTER A WITH GRAVE
    '\xc1'     #  0x0086 -> LATIN CAPITAL LETTER A WITH ACUTE
    '\xe7'     #  0x0087 -> LATIN SMALL LETTER C WITH CEDILLA
    '\xea'     #  0x0088 -> LATIN SMALL LETTER E WITH CIRCUMFLEX
    '\xca'     #  0x0089 -> LATIN CAPITAL LETTER E WITH CIRCUMFLEX
    '\xe8'     #  0x008a -> LATIN SMALL LETTER E WITH GRAVE
    '\xcd'     #  0x008b -> LATIN CAPITAL LETTER I WITH ACUTE
    '\xd4'     #  0x008c -> LATIN CAPITAL LETTER O WITH CIRCUMFLEX
    '\xec'     #  0x008d -> LATIN SMALL LETTER I WITH GRAVE
    '\xc3'     #  0x008e -> LATIN CAPITAL LETTER A WITH TILDE
    '\xc2'     #  0x008f -> LATIN CAPITAL LETTER A WITH CIRCUMFLEX
    '\xc9'     #  0x0090 -> LATIN CAPITAL LETTER E WITH ACUTE
    '\xc0'     #  0x0091 -> LATIN CAPITAL LETTER A WITH GRAVE
    '\xc8'     #  0x0092 -> LATIN CAPITAL LETTER E WITH GRAVE
    '\xf4'     #  0x0093 -> LATIN SMALL LETTER O WITH CIRCUMFLEX
    '\xf5'     #  0x0094 -> LATIN SMALL LETTER O WITH TILDE
    '\xf2'     #  0x0095 -> LATIN SMALL LETTER O WITH GRAVE
    '\xda'     #  0x0096 -> LATIN CAPITAL LETTER U WITH ACUTE
    '\xf9'     #  0x0097 -> LATIN SMALL LETTER U WITH GRAVE
    '\xcc'     #  0x0098 -> LATIN CAPITAL LETTER I WITH GRAVE
    '\xd5'     #  0x0099 -> LATIN CAPITAL LETTER O WITH TILDE
    '\xdc'     #  0x009a -> LATIN CAPITAL LETTER U WITH DIAERESIS
    '\xa2'     #  0x009b -> CENT SIGN
    '\xa3'     #  0x009c -> POUND SIGN
    '\xd9'     #  0x009d -> LATIN CAPITAL LETTER U WITH GRAVE
    '\u20a7'   #  0x009e -> PESETA SIGN
    '\xd3'     #  0x009f -> LATIN CAPITAL LETTER O WITH ACUTE
    '\xe1'     #  0x00a0 -> LATIN SMALL LETTER A WITH ACUTE
    '\xed'     #  0x00a1 -> LATIN SMALL LETTER I WITH ACUTE
    '\xf3'     #  0x00a2 -> LATIN SMALL LETTER O WITH ACUTE
    '\xfa'     #  0x00a3 -> LATIN SMALL LETTER U WITH ACUTE
    '\xf1'     #  0x00a4 -> LATIN SMALL LETTER N WITH TILDE
    '\xd1'     #  0x00a5 -> LATIN CAPITAL LETTER N WITH TILDE
    '\xaa'     #  0x00a6 -> FEMININE ORDINAL INDICATOR
    '\xba'     #  0x00a7 -> MASCULINE ORDINAL INDICATOR
    '\xbf'     #  0x00a8 -> INVERTED QUESTION MARK
    '\xd2'     #  0x00a9 -> LATIN CAPITAL LETTER O WITH GRAVE
    '\xac'     #  0x00aa -> NOT SIGN
    '\xbd'     #  0x00ab -> VULGAR FRACTION ONE HALF
    '\xbc'     #  0x00ac -> VULGAR FRACTION ONE QUARTER
    '\xa1'     #  0x00ad -> INVERTED EXCLAMATION MARK
    '\xab'     #  0x00ae -> LEFT-POINTING DOUBLE ANGLE QUOTATION MARK
    '\xbb'     #  0x00af -> RIGHT-POINTING DOUBLE ANGLE QUOTATION MARK
    '\u2591'   #  0x00b0 -> LIGHT SHADE
    '\u2592'   #  0x00b1 -> MEDIUM SHADE
    '\u2593'   #  0x00b2 -> DARK SHADE
    '\u2502'   #  0x00b3 -> BOX DRAWINGS LIGHT VERTICAL
    '\u2524'   #  0x00b4 -> BOX DRAWINGS LIGHT VERTICAL AND LEFT
    '\u2561'   #  0x00b5 -> BOX DRAWINGS VERTICAL SINGLE AND LEFT DOUBLE
    '\u2562'   #  0x00b6 -> BOX DRAWINGS VERTICAL DOUBLE AND LEFT SINGLE
    '\u2556'   #  0x00b7 -> BOX DRAWINGS DOWN DOUBLE AND LEFT SINGLE
    '\u2555'   #  0x00b8 -> BOX DRAWINGS DOWN SINGLE AND LEFT DOUBLE
    '\u2563'   #  0x00b9 -> BOX DRAWINGS DOUBLE VERTICAL AND LEFT
    '\u2551'   #  0x00ba -> BOX DRAWINGS DOUBLE VERTICAL
    '\u2557'   #  0x00bb -> BOX DRAWINGS DOUBLE DOWN AND LEFT
    '\u255d'   #  0x00bc -> BOX DRAWINGS DOUBLE UP AND LEFT
    '\u255c'   #  0x00bd -> BOX DRAWINGS UP DOUBLE AND LEFT SINGLE
    '\u255b'   #  0x00be -> BOX DRAWINGS UP SINGLE AND LEFT DOUBLE
    '\u2510'   #  0x00bf -> BOX DRAWINGS LIGHT DOWN AND LEFT
    '\u2514'   #  0x00c0 -> BOX DRAWINGS LIGHT UP AND RIGHT
    '\u2534'   #  0x00c1 -> BOX DRAWINGS LIGHT UP AND HORIZONTAL
    '\u252c'   #  0x00c2 -> BOX DRAWINGS LIGHT DOWN AND HORIZONTAL
    '\u251c'   #  0x00c3 -> BOX DRAWINGS LIGHT VERTICAL AND RIGHT
    '\u2500'   #  0x00c4 -> BOX DRAWINGS LIGHT HORIZONTAL
    '\u253c'   #  0x00c5 -> BOX DRAWINGS LIGHT VERTICAL AND HORIZONTAL
    '\u255e'   #  0x00c6 -> BOX DRAWINGS VERTICAL SINGLE AND RIGHT DOUBLE
    '\u255f'   #  0x00c7 -> BOX DRAWINGS VERTICAL DOUBLE AND RIGHT SINGLE
    '\u255a'   #  0x00c8 -> BOX DRAWINGS DOUBLE UP AND RIGHT
    '\u2554'   #  0x00c9 -> BOX DRAWINGS DOUBLE DOWN AND RIGHT
    '\u2569'   #  0x00ca -> BOX DRAWINGS DOUBLE UP AND HORIZONTAL
    '\u2566'   #  0x00cb -> BOX DRAWINGS DOUBLE DOWN AND HORIZONTAL
    '\u2560'   #  0x00cc -> BOX DRAWINGS DOUBLE VERTICAL AND RIGHT
    '\u2550'   #  0x00cd -> BOX DRAWINGS DOUBLE HORIZONTAL
    '\u256c'   #  0x00ce -> BOX DRAWINGS DOUBLE VERTICAL AND HORIZONTAL
    '\u2567'   #  0x00cf -> BOX DRAWINGS UP SINGLE AND HORIZONTAL DOUBLE
    '\u2568'   #  0x00d0 -> BOX DRAWINGS UP DOUBLE AND HORIZONTAL SINGLE
    '\u2564'   #  0x00d1 -> BOX DRAWINGS DOWN SINGLE AND HORIZONTAL DOUBLE
    '\u2565'   #  0x00d2 -> BOX DRAWINGS DOWN DOUBLE AND HORIZONTAL SINGLE
    '\u2559'   #  0x00d3 -> BOX DRAWINGS UP DOUBLE AND RIGHT SINGLE
    '\u2558'   #  0x00d4 -> BOX DRAWINGS UP SINGLE AND RIGHT DOUBLE
    '\u2552'   #  0x00d5 -> BOX DRAWINGS DOWN SINGLE AND RIGHT DOUBLE
    '\u2553'   #  0x00d6 -> BOX DRAWINGS DOWN DOUBLE AND RIGHT SINGLE
    '\u256b'   #  0x00d7 -> BOX DRAWINGS VERTICAL DOUBLE AND HORIZONTAL SINGLE
    '\u256a'   #  0x00d8 -> BOX DRAWINGS VERTICAL SINGLE AND HORIZONTAL DOUBLE
    '\u2518'   #  0x00d9 -> BOX DRAWINGS LIGHT UP AND LEFT
    '\u250c'   #  0x00da -> BOX DRAWINGS LIGHT DOWN AND RIGHT
    '\u2588'   #  0x00db -> FULL BLOCK
    '\u2584'   #  0x00dc -> LOWER HALF BLOCK
    '\u258c'   #  0x00dd -> LEFT HALF BLOCK
    '\u2590'   #  0x00de -> RIGHT HALF BLOCK
    '\u2580'   #  0x00df -> UPPER HALF BLOCK
    '\u03b1'   #  0x00e0 -> GREEK SMALL LETTER ALPHA
    '\xdf'     #  0x00e1 -> LATIN SMALL LETTER SHARP S
    '\u0393'   #  0x00e2 -> GREEK CAPITAL LETTER GAMMA
    '\u03c0'   #  0x00e3 -> GREEK SMALL LETTER PI
    '\u03a3'   #  0x00e4 -> GREEK CAPITAL LETTER SIGMA
    '\u03c3'   #  0x00e5 -> GREEK SMALL LETTER SIGMA
    '\xb5'     #  0x00e6 -> MICRO SIGN
    '\u03c4'   #  0x00e7 -> GREEK SMALL LETTER TAU
    '\u03a6'   #  0x00e8 -> GREEK CAPITAL LETTER PHI
    '\u0398'   #  0x00e9 -> GREEK CAPITAL LETTER THETA
    '\u03a9'   #  0x00ea -> GREEK CAPITAL LETTER OMEGA
    '\u03b4'   #  0x00eb -> GREEK SMALL LETTER DELTA
    '\u221e'   #  0x00ec -> INFINITY
    '\u03c6'   #  0x00ed -> GREEK SMALL LETTER PHI
    '\u03b5'   #  0x00ee -> GREEK SMALL LETTER EPSILON
    '\u2229'   #  0x00ef -> INTERSECTION
    '\u2261'   #  0x00f0 -> IDENTICAL TO
    '\xb1'     #  0x00f1 -> PLUS-MINUS SIGN
    '\u2265'   #  0x00f2 -> GREATER-THAN OR EQUAL TO
    '\u2264'   #  0x00f3 -> LESS-THAN OR EQUAL TO
    '\u2320'   #  0x00f4 -> TOP HALF INTEGRAL
    '\u2321'   #  0x00f5 -> BOTTOM HALF INTEGRAL
    '\xf7'     #  0x00f6 -> DIVISION SIGN
    '\u2248'   #  0x00f7 -> ALMOST EQUAL TO
    '\xb0'     #  0x00f8 -> DEGREE SIGN
    '\u2219'   #  0x00f9 -> BULLET OPERATOR
    '\xb7'     #  0x00fa -> MIDDLE DOT
    '\u221a'   #  0x00fb -> SQUARE ROOT
    '\u207f'   #  0x00fc -> SUPERSCRIPT LATIN SMALL LETTER N
    '\xb2'     #  0x00fd -> SUPERSCRIPT TWO
    '\u25a0'   #  0x00fe -> BLACK SQUARE
    '\xa0'     #  0x00ff -> NO-BREAK SPACE
)

### Encoding Map

encoding_map = {
    0x0000: 0x0000,     #  NULL
    0x0001: 0x0001,     #  START OF HEADING
    0x0002: 0x0002,     #  START OF TEXT
    0x0003: 0x0003,     #  END OF TEXT
    0x0004: 0x0004,     #  END OF TRANSMISSION
    0x0005: 0x0005,     #  ENQUIRY
    0x0006: 0x0006,     #  ACKNOWLEDGE
    0x0007: 0x0007,     #  BELL
    0x0008: 0x0008,     #  BACKSPACE
    0x0009: 0x0009,     #  HORIZONTAL TABULATION
    0x000a: 0x000a,     #  LINE FEED
    0x000b: 0x000b,     #  VERTICAL TABULATION
    0x000c: 0x000c,     #  FORM FEED
    0x000d: 0x000d,     #  CARRIAGE RETURN
    0x000e: 0x000e,     #  SHIFT OUT
    0x000f: 0x000f,     #  SHIFT IN
    0x0010: 0x0010,     #  DATA LINK ESCAPE
    0x0011: 0x0011,     #  DEVICE CONTROL ONE
    0x0012: 0x0012,     #  DEVICE CONTROL TWO
    0x0013: 0x0013,     #  DEVICE CONTROL THREE
    0x0014: 0x0014,     #  DEVICE CONTROL FOUR
    0x0015: 0x0015,     #  NEGATIVE ACKNOWLEDGE
    0x0016: 0x0016,     #  SYNCHRONOUS IDLE
    0x0017: 0x0017,     #  END OF TRANSMISSION BLOCK
    0x0018: 0x0018,     #  CANCEL
    0x0019: 0x0019,     #  END OF MEDIUM
    0x001a: 0x001a,     #  SUBSTITUTE
    0x001b: 0x001b,     #  ESCAPE
    0x001c: 0x001c,     #  FILE SEPARATOR
    0x001d: 0x001d,     #  GROUP SEPARATOR
    0x001e: 0x001e,     #  RECORD SEPARATOR
    0x001f: 0x001f,     #  UNIT SEPARATOR
    0x0020: 0x0020,     #  SPACE
    0x0021: 0x0021,     #  EXCLAMATION MARK
    0x0022: 0x0022,     #  QUOTATION MARK
    0x0023: 0x0023,     #  NUMBER SIGN
    0x0024: 0x0024,     #  DOLLAR SIGN
    0x0025: 0x0025,     #  PERCENT SIGN
    0x0026: 0x0026,     #  AMPERSAND
    0x0027: 0x0027,     #  APOSTROPHE
    0x0028: 0x0028,     #  LEFT PARENTHESIS
    0x0029: 0x0029,     #  RIGHT PARENTHESIS
    0x002a: 0x002a,     #  ASTERISK
    0x002b: 0x002b,     #  PLUS SIGN
    0x002c: 0x002c,     #  COMMA
    0x002d: 0x002d,     #  HYPHEN-MINUS
    0x002e: 0x002e,     #  FULL STOP
    0x002f: 0x002f,     #  SOLIDUS
    0x0030: 0x0030,     #  DIGIT ZERO
    0x0031: 0x0031,     #  DIGIT ONE
    0x0032: 0x0032,     #  DIGIT TWO
    0x0033: 0x0033,     #  DIGIT THREE
    0x0034: 0x0034,     #  DIGIT FOUR
    0x0035: 0x0035,     #  DIGIT FIVE
    0x0036: 0x0036,     #  DIGIT SIX
    0x0037: 0x0037,     #  DIGIT SEVEN
    0x0038: 0x0038,     #  DIGIT EIGHT
    0x0039: 0x0039,     #  DIGIT NINE
    0x003a: 0x003a,     #  COLON
    0x003b: 0x003b,     #  SEMICOLON
    0x003c: 0x003c,     #  LESS-THAN SIGN
    0x003d: 0x003d,     #  EQUALS SIGN
    0x003e: 0x003e,     #  GREATER-THAN SIGN
    0x003f: 0x003f,     #  QUESTION MARK
    0x0040: 0x0040,     #  COMMERCIAL AT
    0x0041: 0x0041,     #  LATIN CAPITAL LETTER A
    0x0042: 0x0042,     #  LATIN CAPITAL LETTER B
    0x0043: 0x0043,     #  LATIN CAPITAL LETTER C
    0x0044: 0x0044,     #  LATIN CAPITAL LETTER D
    0x0045: 0x0045,     #  LATIN CAPITAL LETTER E
    0x0046: 0x0046,     #  LATIN CAPITAL LETTER F
    0x0047: 0x0047,     #  LATIN CAPITAL LETTER G
    0x0048: 0x0048,     #  LATIN CAPITAL LETTER H
    0x0049: 0x0049,     #  LATIN CAPITAL LETTER I
    0x004a: 0x004a,     #  LATIN CAPITAL LETTER J
    0x004b: 0x004b,     #  LATIN CAPITAL LETTER K
    0x004c: 0x004c,     #  LATIN CAPITAL LETTER L
    0x004d: 0x004d,     #  LATIN CAPITAL LETTER M
    0x004e: 0x004e,     #  LATIN CAPITAL LETTER N
    0x004f: 0x004f,     #  LATIN CAPITAL LETTER O
    0x0050: 0x0050,     #  LATIN CAPITAL LETTER P
    0x0051: 0x0051,     #  LATIN CAPITAL LETTER Q
    0x0052: 0x0052,     #  LATIN CAPITAL LETTER R
    0x0053: 0x0053,     #  LATIN CAPITAL LETTER S
    0x0054: 0x0054,     #  LATIN CAPITAL LETTER T
    0x0055: 0x0055,     #  LATIN CAPITAL LETTER U
    0x0056: 0x0056,     #  LATIN CAPITAL LETTER V
    0x0057: 0x0057,     #  LATIN CAPITAL LETTER W
    0x0058: 0x0058,     #  LATIN CAPITAL LETTER X
    0x0059: 0x0059,     #  LATIN CAPITAL LETTER Y
    0x005a: 0x005a,     #  LATIN CAPITAL LETTER Z
    0x005b: 0x005b,     #  LEFT SQUARE BRACKET
    0x005c: 0x005c,     #  REVERSE SOLIDUS
    0x005d: 0x005d,     #  RIGHT SQUARE BRACKET
    0x005e: 0x005e,     #  CIRCUMFLEX ACCENT
    0x005f: 0x005f,     #  LOW LINE
    0x0060: 0x0060,     #  GRAVE ACCENT
    0x0061: 0x0061,     #  LATIN SMALL LETTER A
    0x0062: 0x0062,     #  LATIN SMALL LETTER B
    0x0063: 0x0063,     #  LATIN SMALL LETTER C
    0x0064: 0x0064,     #  LATIN SMALL LETTER D
    0x0065: 0x0065,     #  LATIN SMALL LETTER E
    0x0066: 0x0066,     #  LATIN SMALL LETTER F
    0x0067: 0x0067,     #  LATIN SMALL LETTER G
    0x0068: 0x0068,     #  LATIN SMALL LETTER H
    0x0069: 0x0069,     #  LATIN SMALL LETTER I
    0x006a: 0x006a,     #  LATIN SMALL LETTER J
    0x006b: 0x006b,     #  LATIN SMALL LETTER K
    0x006c: 0x006c,     #  LATIN SMALL LETTER L
    0x006d: 0x006d,     #  LATIN SMALL LETTER M
    0x006e: 0x006e,     #  LATIN SMALL LETTER N
    0x006f: 0x006f,     #  LATIN SMALL LETTER O
    0x0070: 0x0070,     #  LATIN SMALL LETTER P
    0x0071: 0x0071,     #  LATIN SMALL LETTER Q
    0x0072: 0x0072,     #  LATIN SMALL LETTER R
    0x0073: 0x0073,     #  LATIN SMALL LETTER S
    0x0074: 0x0074,     #  LATIN SMALL LETTER T
    0x0075: 0x0075,     #  LATIN SMALL LETTER U
    0x0076: 0x0076,     #  LATIN SMALL LETTER V
    0x0077: 0x0077,     #  LATIN SMALL LETTER W
    0x0078: 0x0078,     #  LATIN SMALL LETTER X
    0x0079: 0x0079,     #  LATIN SMALL LETTER Y
    0x007a: 0x007a,     #  LATIN SMALL LETTER Z
    0x007b: 0x007b,     #  LEFT CURLY BRACKET
    0x007c: 0x007c,     #  VERTICAL LINE
    0x007d: 0x007d,     #  RIGHT CURLY BRACKET
    0x007e: 0x007e,     #  TILDE
    0x007f: 0x007f,     #  DELETE
    0x00a0: 0x00ff,     #  NO-BREAK SPACE
    0x00a1: 0x00ad,     #  INVERTED EXCLAMATION MARK
    0x00a2: 0x009b,     #  CENT SIGN
    0x00a3: 0x009c,     #  POUND SIGN
    0x00aa: 0x00a6,     #  FEMININE ORDINAL INDICATOR
    0x00ab: 0x00ae,     #  LEFT-POINTING DOUBLE ANGLE QUOTATION MARK
    0x00ac: 0x00aa,     #  NOT SIGN
    0x00b0: 0x00f8,     #  DEGREE SIGN
    0x00b1: 0x00f1,     #  PLUS-MINUS SIGN
    0x00b2: 0x00fd,     #  SUPERSCRIPT TWO
    0x00b5: 0x00e6,     #  MICRO SIGN
    0x00b7: 0x00fa,     #  MIDDLE DOT
    0x00ba: 0x00a7,     #  MASCULINE ORDINAL INDICATOR
    0x00bb: 0x00af,     #  RIGHT-POINTING DOUBLE ANGLE QUOTATION MARK
    0x00bc: 0x00ac,     #  VULGAR FRACTION ONE QUARTER
    0x00bd: 0x00ab,     #  VULGAR FRACTION ONE HALF
    0x00bf: 0x00a8,     #  INVERTED QUESTION MARK
    0x00c0: 0x0091,     #  LATIN CAPITAL LETTER A WITH GRAVE
    0x00c1: 0x0086,     #  LATIN CAPITAL LETTER A WITH ACUTE
    0x00c2: 0x008f,     #  LATIN CAPITAL LETTER A WITH CIRCUMFLEX
    0x00c3: 0x008e,     #  LATIN CAPITAL LETTER A WITH TILDE
    0x00c7: 0x0080,     #  LATIN CAPITAL LETTER C WITH CEDILLA
    0x00c8: 0x0092,     #  LATIN CAPITAL LETTER E WITH GRAVE
    0x00c9: 0x0090,     #  LATIN CAPITAL LETTER E WITH ACUTE
    0x00ca: 0x0089,     #  LATIN CAPITAL LETTER E WITH CIRCUMFLEX
    0x00cc: 0x0098,     #  LATIN CAPITAL LETTER I WITH GRAVE
    0x00cd: 0x008b,     #  LATIN CAPITAL LETTER I WITH ACUTE
    0x00d1: 0x00a5,     #  LATIN CAPITAL LETTER N WITH TILDE
    0x00d2: 0x00a9,     #  LATIN CAPITAL LETTER O WITH GRAVE
    0x00d3: 0x009f,     #  LATIN CAPITAL LETTER O WITH ACUTE
    0x00d4: 0x008c,     #  LATIN CAPITAL LETTER O WITH CIRCUMFLEX
    0x00d5: 0x0099,     #  LATIN CAPITAL LETTER O WITH TILDE
    0x00d9: 0x009d,     #  LATIN CAPITAL LETTER U WITH GRAVE
    0x00da: 0x0096,     #  LATIN CAPITAL LETTER U WITH ACUTE
    0x00dc: 0x009a,     #  LATIN CAPITAL LETTER U WITH DIAERESIS
    0x00df: 0x00e1,     #  LATIN SMALL LETTER SHARP S
    0x00e0: 0x0085,     #  LATIN SMALL LETTER A WITH GRAVE
    0x00e1: 0x00a0,     #  LATIN SMALL LETTER A WITH ACUTE
    0x00e2: 0x0083,     #  LATIN SMALL LETTER A WITH CIRCUMFLEX
    0x00e3: 0x0084,     #  LATIN SMALL LETTER A WITH TILDE
    0x00e7: 0x0087,     #  LATIN SMALL LETTER C WITH CEDILLA
    0x00e8: 0x008a,     #  LATIN SMALL LETTER E WITH GRAVE
    0x00e9: 0x0082,     #  LATIN SMALL LETTER E WITH ACUTE
    0x00ea: 0x0088,     #  LATIN SMALL LETTER E WITH CIRCUMFLEX
    0x00ec: 0x008d,     #  LATIN SMALL LETTER I WITH GRAVE
    0x00ed: 0x00a1,     #  LATIN SMALL LETTER I WITH ACUTE
    0x00f1: 0x00a4,     #  LATIN SMALL LETTER N WITH TILDE
    0x00f2: 0x0095,     #  LATIN SMALL LETTER O WITH GRAVE
    0x00f3: 0x00a2,     #  LATIN SMALL LETTER O WITH ACUTE
    0x00f4: 0x0093,     #  LATIN SMALL LETTER O WITH CIRCUMFLEX
    0x00f5: 0x0094,     #  LATIN SMALL LETTER O WITH TILDE
    0x00f7: 0x00f6,     #  DIVISION SIGN
    0x00f9: 0x0097,     #  LATIN SMALL LETTER U WITH GRAVE
    0x00fa: 0x00a3,     #  LATIN SMALL LETTER U WITH ACUTE
    0x00fc: 0x0081,     #  LATIN SMALL LETTER U WITH DIAERESIS
    0x0393: 0x00e2,     #  GREEK CAPITAL LETTER GAMMA
    0x0398: 0x00e9,     #  GREEK CAPITAL LETTER THETA
    0x03a3: 0x00e4,     #  GREEK CAPITAL LETTER SIGMA
    0x03a6: 0x00e8,     #  GREEK CAPITAL LETTER PHI
    0x03a9: 0x00ea,     #  GREEK CAPITAL LETTER OMEGA
    0x03b1: 0x00e0,     #  GREEK SMALL LETTER ALPHA
    0x03b4: 0x00eb,     #  GREEK SMALL LETTER DELTA
    0x03b5: 0x00ee,     #  GREEK SMALL LETTER EPSILON
    0x03c0: 0x00e3,     #  GREEK SMALL LETTER PI
    0x03c3: 0x00e5,     #  GREEK SMALL LETTER SIGMA
    0x03c4: 0x00e7,     #  GREEK SMALL LETTER TAU
    0x03c6: 0x00ed,     #  GREEK SMALL LETTER PHI
    0x207f: 0x00fc,     #  SUPERSCRIPT LATIN SMALL LETTER N
    0x20a7: 0x009e,     #  PESETA SIGN
    0x2219: 0x00f9,     #  BULLET OPERATOR
    0x221a: 0x00fb,     #  SQUARE ROOT
    0x221e: 0x00ec,     #  INFINITY
    0x2229: 0x00ef,     #  INTERSECTION
    0x2248: 0x00f7,     #  ALMOST EQUAL TO
    0x2261: 0x00f0,     #  IDENTICAL TO
    0x2264: 0x00f3,     #  LESS-THAN OR EQUAL TO
    0x2265: 0x00f2,     #  GREATER-THAN OR EQUAL TO
    0x2320: 0x00f4,     #  TOP HALF INTEGRAL
    0x2321: 0x00f5,     #  BOTTOM HALF INTEGRAL
    0x2500: 0x00c4,     #  BOX DRAWINGS LIGHT HORIZONTAL
    0x2502: 0x00b3,     #  BOX DRAWINGS LIGHT VERTICAL
    0x250c: 0x00da,     #  BOX DRAWINGS LIGHT DOWN AND RIGHT
    0x2510: 0x00bf,     #  BOX DRAWINGS LIGHT DOWN AND LEFT
    0x2514: 0x00c0,     #  BOX DRAWINGS LIGHT UP AND RIGHT
    0x2518: 0x00d9,     #  BOX DRAWINGS LIGHT UP AND LEFT
    0x251c: 0x00c3,     #  BOX DRAWINGS LIGHT VERTICAL AND RIGHT
    0x2524: 0x00b4,     #  BOX DRAWINGS LIGHT VERTICAL AND LEFT
    0x252c: 0x00c2,     #  BOX DRAWINGS LIGHT DOWN AND HORIZONTAL
    0x2534: 0x00c1,     #  BOX DRAWINGS LIGHT UP AND HORIZONTAL
    0x253c: 0x00c5,     #  BOX DRAWINGS LIGHT VERTICAL AND HORIZONTAL
    0x2550: 0x00cd,     #  BOX DRAWINGS DOUBLE HORIZONTAL
    0x2551: 0x00ba,     #  BOX DRAWINGS DOUBLE VERTICAL
    0x2552: 0x00d5,     #  BOX DRAWINGS DOWN SINGLE AND RIGHT DOUBLE
    0x2553: 0x00d6,     #  BOX DRAWINGS DOWN DOUBLE AND RIGHT SINGLE
    0x2554: 0x00c9,     #  BOX DRAWINGS DOUBLE DOWN AND RIGHT
    0x2555: 0x00b8,     #  BOX DRAWINGS DOWN SINGLE AND LEFT DOUBLE
    0x2556: 0x00b7,     #  BOX DRAWINGS DOWN DOUBLE AND LEFT SINGLE
    0x2557: 0x00bb,     #  BOX DRAWINGS DOUBLE DOWN AND LEFT
    0x2558: 0x00d4,     #  BOX DRAWINGS UP SINGLE AND RIGHT DOUBLE
    0x2559: 0x00d3,     #  BOX DRAWINGS UP DOUBLE AND RIGHT SINGLE
    0x255a: 0x00c8,     #  BOX DRAWINGS DOUBLE UP AND RIGHT
    0x255b: 0x00be,     #  BOX DRAWINGS UP SINGLE AND LEFT DOUBLE
    0x255c: 0x00bd,     #  BOX DRAWINGS UP DOUBLE AND LEFT SINGLE
    0x255d: 0x00bc,     #  BOX DRAWINGS DOUBLE UP AND LEFT
    0x255e: 0x00c6,     #  BOX DRAWINGS VERTICAL SINGLE AND RIGHT DOUBLE
    0x255f: 0x00c7,     #  BOX DRAWINGS VERTICAL DOUBLE AND RIGHT SINGLE
    0x2560: 0x00cc,     #  BOX DRAWINGS DOUBLE VERTICAL AND RIGHT
    0x2561: 0x00b5,     #  BOX DRAWINGS VERTICAL SINGLE AND LEFT DOUBLE
    0x2562: 0x00b6,     #  BOX DRAWINGS VERTICAL DOUBLE AND LEFT SINGLE
    0x2563: 0x00b9,     #  BOX DRAWINGS DOUBLE VERTICAL AND LEFT
    0x2564: 0x00d1,     #  BOX DRAWINGS DOWN SINGLE AND HORIZONTAL DOUBLE
    0x2565: 0x00d2,     #  BOX DRAWINGS DOWN DOUBLE AND HORIZONTAL SINGLE
    0x2566: 0x00cb,     #  BOX DRAWINGS DOUBLE DOWN AND HORIZONTAL
    0x2567: 0x00cf,     #  BOX DRAWINGS UP SINGLE AND HORIZONTAL DOUBLE
    0x2568: 0x00d0,     #  BOX DRAWINGS UP DOUBLE AND HORIZONTAL SINGLE
    0x2569: 0x00ca,     #  BOX DRAWINGS DOUBLE UP AND HORIZONTAL
    0x256a: 0x00d8,     #  BOX DRAWINGS VERTICAL SINGLE AND HORIZONTAL DOUBLE
    0x256b: 0x00d7,     #  BOX DRAWINGS VERTICAL DOUBLE AND HORIZONTAL SINGLE
    0x256c: 0x00ce,     #  BOX DRAWINGS DOUBLE VERTICAL AND HORIZONTAL
    0x2580: 0x00df,     #  UPPER HALF BLOCK
    0x2584: 0x00dc,     #  LOWER HALF BLOCK
    0x2588: 0x00db,     #  FULL BLOCK
    0x258c: 0x00dd,     #  LEFT HALF BLOCK
    0x2590: 0x00de,     #  RIGHT HALF BLOCK
    0x2591: 0x00b0,     #  LIGHT SHADE
    0x2592: 0x00b1,     #  MEDIUM SHADE
    0x2593: 0x00b2,     #  DARK SHADE
    0x25a0: 0x00fe,     #  BLACK SQUARE
}
```
