## Supplementary software v0.2.1 for "Virtual control arms for paediatric myopia trials: external validation of axial-elongation models": cp950.py

```
#
# cp950.py: Python Unicode Codec for CP950
#
# Written by Hye-Shik Chang <perky@FreeBSD.org>
#

import _codecs_tw, codecs
import _multibytecodec as mbc

codec = _codecs_tw.getcodec('cp950')

class Codec(codecs.Codec):
    encode = codec.encode
    decode = codec.decode

class IncrementalEncoder(mbc.MultibyteIncrementalEncoder,
                         codecs.IncrementalEncoder):
    codec = codec

class IncrementalDecoder(mbc.MultibyteIncrementalDecoder,
                         codecs.IncrementalDecoder):
    codec = codec

class StreamReader(Codec, mbc.MultibyteStreamReader, codecs.StreamReader):
    codec = codec

class StreamWriter(Codec, mbc.MultibyteStreamWriter, codecs.StreamWriter):
    codec = codec

def getregentry():
    return codecs.CodecInfo(
        name='cp950',
        encode=Codec().encode,
        decode=Codec().decode,
        incrementalencoder=IncrementalEncoder,
        incrementaldecoder=IncrementalDecoder,
        streamreader=StreamReader,
        streamwriter=StreamWriter,
    )
```
