## Supplementary software v0.2.1 for "Virtual control arms for paediatric myopia trials: external validation of axial-elongation models": cp1026.py

```
""" Python Character Mapping Codec cp1026 generated from 'MAPPINGS/VENDORS/MICSFT/EBCDIC/CP1026.TXT' with gencodec.py.

"""#"

import codecs

### Codec APIs

class Codec(codecs.Codec):

    def encode(self,input,errors='strict'):
        return codecs.charmap_encode(input,errors,encoding_table)

    def decode(self,input,errors='strict'):
        return codecs.charmap_decode(input,errors,decoding_table)

class IncrementalEncoder(codecs.IncrementalEncoder):
    def encode(self, input, final=False):
        return codecs.charmap_encode(input,self.errors,encoding_table)[0]

class IncrementalDecoder(codecs.IncrementalDecoder):
    def decode(self, input, final=False):
        return codecs.charmap_decode(input,self.errors,decoding_table)[0]

class StreamWriter(Codec,codecs.StreamWriter):
    pass

class StreamReader(Codec,codecs.StreamReader):
    pass

### encodings module API

def getregentry():
    return codecs.CodecInfo(
        name='cp1026',
        encode=Codec().encode,
        decode=Codec().decode,
        incrementalencoder=IncrementalEncoder,
        incrementaldecoder=IncrementalDecoder,
        streamreader=StreamReader,
        streamwriter=StreamWriter,
    )


### Decoding Table

decoding_table = (
    '\x00'     #  0x00 -> NULL
    '\x01'     #  0x01 -> START OF HEADING
    '\x02'     #  0x02 -> START OF TEXT
    '\x03'     #  0x03 -> END OF TEXT
    '\x9c'     #  0x04 -> CONTROL
    '\t'       #  0x05 -> HORIZONTAL TABULATION
    '\x86'     #  0x06 -> CONTROL
    '\x7f'     #  0x07 -> DELETE
    '\x97'     #  0x08 -> CONTROL
    '\x8d'     #  0x09 -> CONTROL
    '\x8e'     #  0x0A -> CONTROL
    '\x0b'     #  0x0B -> VERTICAL TABULATION
    '\x0c'     #  0x0C -> FORM FEED
    '\r'       #  0x0D -> CARRIAGE RETURN
    '\x0e'     #  0x0E -> SHIFT OUT
    '\x0f'     #  0x0F -> SHIFT IN
    '\x10'     #  0x10 -> DATA LINK ESCAPE
    '\x11'     #  0x11 -> DEVICE CONTROL ONE
    '\x12'     #  0x12 -> DEVICE CONTROL TWO
    '\x13'     #  0x13 -> DEVICE CONTROL THREE
    '\x9d'     #  0x14 -> CONTROL
    '\x85'     #  0x15 -> CONTROL
    '\x08'     #  0x16 -> BACKSPACE
    '\x87'     #  0x17 -> CONTROL
    '\x18'     #  0x18 -> CANCEL
    '\x19'     #  0x19 -> END OF MEDIUM
    '\x92'     #  0x1A -> CONTROL
    '\x8f'     #  0x1B -> CONTROL
    '\x1c'     #  0x1C -> FILE SEPARATOR
    '\x1d'     #  0x1D -> GROUP SEPARATOR
    '\x1e'     #  0x1E -> RECORD SEPARATOR
    '\x1f'     #  0x1F -> UNIT SEPARATOR
    '\x80'     #  0x20 -> CONTROL
    '\x81'     #  0x21 -> CONTROL
    '\x82'     #  0x22 -> CONTROL
    '\x83'     #  0x23 -> CONTROL
    '\x84'     #  0x24 -> CONTROL
    '\n'       #  0x25 -> LINE FEED
    '\x17'     #  0x26 -> END OF TRANSMISSION BLOCK
    '\x1b'     #  0x27 -> ESCAPE
    '\x88'     #  0x28 -> CONTROL
    '\x89'     #  0x29 -> CONTROL
    '\x8a'     #  0x2A -> CONTROL
    '\x8b'     #  0x2B -> CONTROL
    '\x8c'     #  0x2C -> CONTROL
    '\x05'     #  0x2D -> ENQUIRY
    '\x06'     #  0x2E -> ACKNOWLEDGE
    '\x07'     #  0x2F -> BELL
    '\x90'     #  0x30 -> CONTROL
    '\x91'     #  0x31 -> CONTROL
    '\x16'     #  0x32 -> SYNCHRONOUS IDLE
    '\x93'     #  0x33 -> CONTROL
    '\x94'     #  0x34 -> CONTROL
    '\x95'     #  0x35 -> CONTROL
    '\x96'     #  0x36 -> CONTROL
    '\x04'     #  0x37 -> END OF TRANSMISSION
    '\x98'     #  0x38 -> CONTROL
    '\x99'     #  0x39 -> CONTROL
    '\x9a'     #  0x3A -> CONTROL
    '\x9b'     #  0x3B -> CONTROL
    '\x14'     #  0x3C -> DEVICE CONTROL FOUR
    '\x15'     #  0x3D -> NEGATIVE ACKNOWLEDGE
    '\x9e'     #  0x3E -> CONTROL
    '\x1a'     #  0x3F -> SUBSTITUTE
    ' '        #  0x40 -> SPACE
    '\xa0'     #  0x41 -> NO-BREAK SPACE
    '\xe2'     #  0x42 -> LATIN SMALL LETTER A WITH CIRCUMFLEX
    '\xe4'     #  0x43 -> LATIN SMALL LETTER A WITH DIAERESIS
    '\xe0'     #  0x44 -> LATIN SMALL LETTER A WITH GRAVE
    '\xe1'     #  0x45 -> LATIN SMALL LETTER A WITH ACUTE
    '\xe3'     #  0x46 -> LATIN SMALL LETTER A WITH TILDE
    '\xe5'     #  0x47 -> LATIN SMALL LETTER A WITH RING ABOVE
    '{'        #  0x48 -> LEFT CURLY BRACKET
    '\xf1'     #  0x49 -> LATIN SMALL LETTER N WITH TILDE
    '\xc7'     #  0x4A -> LATIN CAPITAL LETTER C WITH CEDILLA
    '.'        #  0x4B -> FULL STOP
    '<'        #  0x4C -> LESS-THAN SIGN
    '('        #  0x4D -> LEFT PARENTHESIS
    '+'        #  0x4E -> PLUS SIGN
    '!'        #  0x4F -> EXCLAMATION MARK
    '&'        #  0x50 -> AMPERSAND
    '\xe9'     #  0x51 -> LATIN SMALL LETTER E WITH ACUTE
    '\xea'     #  0x52 -> LATIN SMALL LETTER E WITH CIRCUMFLEX
    '\xeb'     #  0x53 -> LATIN SMALL LETTER E WITH DIAERESIS
    '\xe8'     #  0x54 -> LATIN SMALL LETTER E WITH GRAVE
    '\xed'     #  0x55 -> LATIN SMALL LETTER I WITH ACUTE
    '\xee'     #  0x56 -> LATIN SMALL LETTER I WITH CIRCUMFLEX
    '\xef'     #  0x57 -> LATIN SMALL LETTER I WITH DIAERESIS
    '\xec'     #  0x58 -> LATIN SMALL LETTER I WITH GRAVE
    '\xdf'     #  0x59 -> LATIN SMALL LETTER SHARP S (GERMAN)
    '\u011e'   #  0x5A -> LATIN CAPITAL LETTER G WITH BREVE
    '\u0130'   #  0x5B -> LATIN CAPITAL LETTER I WITH DOT ABOVE
    '*'        #  0x5C -> ASTERISK
    ')'        #  0x5D -> RIGHT PARENTHESIS
    ';'        #  0x5E -> SEMICOLON
    '^'        #  0x5F -> CIRCUMFLEX ACCENT
    '-'        #  0x60 -> HYPHEN-MINUS
    '/'        #  0x61 -> SOLIDUS
    '\xc2'     #  0x62 -> LATIN CAPITAL LETTER A WITH CIRCUMFLEX
    '\xc4'     #  0x63 -> LATIN CAPITAL LETTER A WITH DIAERESIS
    '\xc0'     #  0x64 -> LATIN CAPITAL LETTER A WITH GRAVE
    '\xc1'     #  0x65 -> LATIN CAPITAL LETTER A WITH ACUTE
    '\xc3'     #  0x66 -> LATIN CAPITAL LETTER A WITH TILDE
    '\xc5'     #  0x67 -> LATIN CAPITAL LETTER A WITH RING ABOVE
    '['        #  0x68 -> LEFT SQUARE BRACKET
    '\xd1'     #  0x69 -> LATIN CAPITAL LETTER N WITH TILDE
    '\u015f'   #  0x6A -> LATIN SMALL LETTER S WITH CEDILLA
    ','        #  0x6B -> COMMA
    '%'        #  0x6C -> PERCENT SIGN
    '_'        #  0x6D -> LOW LINE
    '>'        #  0x6E -> GREATER-THAN SIGN
    '?'        #  0x6F -> QUESTION MARK
    '\xf8'     #  0x70 -> LATIN SMALL LETTER O WITH STROKE
    '\xc9'     #  0x71 -> LATIN CAPITAL LETTER E WITH ACUTE
    '\xca'     #  0x72 -> LATIN CAPITAL LETTER E WITH CIRCUMFLEX
    '\xcb'     #  0x73 -> LATIN CAPITAL LETTER E WITH DIAERESIS
    '\xc8'     #  0x74 -> LATIN CAPITAL LETTER E WITH GRAVE
    '\xcd'     #  0x75 -> LATIN CAPITAL LETTER I WITH ACUTE
    '\xce'     #  0x76 -> LATIN CAPITAL LETTER I WITH CIRCUMFLEX
    '\xcf'     #  0x77 -> LATIN CAPITAL LETTER I WITH DIAERESIS
    '\xcc'     #  0x78 -> LATIN CAPITAL LETTER I WITH GRAVE
    '\u0131'   #  0x79 -> LATIN SMALL LETTER DOTLESS I
    ':'        #  0x7A -> COLON
    '\xd6'     #  0x7B -> LATIN CAPITAL LETTER O WITH DIAERESIS
    '\u015e'   #  0x7C -> LATIN CAPITAL LETTER S WITH CEDILLA
    "'"        #  0x7D -> APOSTROPHE
    '='        #  0x7E -> EQUALS SIGN
    '\xdc'     #  0x7F -> LATIN CAPITAL LETTER U WITH DIAERESIS
    '\xd8'     #  0x80 -> LATIN CAPITAL LETTER O WITH STROKE
    'a'        #  0x81 -> LATIN SMALL LETTER A
    'b'        #  0x82 -> LATIN SMALL LETTER B
    'c'        #  0x83 -> LATIN SMALL LETTER C
    'd'        #  0x84 -> LATIN SMALL LETTER D
    'e'        #  0x85 -> LATIN SMALL LETTER E
    'f'        #  0x86 -> LATIN SMALL LETTER F
    'g'        #  0x87 -> LATIN SMALL LETTER G
    'h'        #  0x88 -> LATIN SMALL LETTER H
    'i'        #  0x89 -> LATIN SMALL LETTER I
    '\xab'     #  0x8A -> LEFT-POINTING DOUBLE ANGLE QUOTATION MARK
    '\xbb'     #  0x8B -> RIGHT-POINTING DOUBLE ANGLE QUOTATION MARK
    '}'        #  0x8C -> RIGHT CURLY BRACKET
    '`'        #  0x8D -> GRAVE ACCENT
    '\xa6'     #  0x8E -> BROKEN BAR
    '\xb1'     #  0x8F -> PLUS-MINUS SIGN
    '\xb0'     #  0x90 -> DEGREE SIGN
    'j'        #  0x91 -> LATIN SMALL LETTER J
    'k'        #  0x92 -> LATIN SMALL LETTER K
    'l'        #  0x93 -> LATIN SMALL LETTER L
    'm'        #  0x94 -> LATIN SMALL LETTER M
    'n'        #  0x95 -> LATIN SMALL LETTER N
    'o'        #  0x96 -> LATIN SMALL LETTER O
    'p'        #  0x97 -> LATIN SMALL LETTER P
    'q'        #  0x98 -> LATIN SMALL LETTER Q
    'r'        #  0x99 -> LATIN SMALL LETTER R
    '\xaa'     #  0x9A -> FEMININE ORDINAL INDICATOR
    '\xba'     #  0x9B -> MASCULINE ORDINAL INDICATOR
    '\xe6'     #  0x9C -> LATIN SMALL LIGATURE AE
    '\xb8'     #  0x9D -> CEDILLA
    '\xc6'     #  0x9E -> LATIN CAPITAL LIGATURE AE
    '\xa4'     #  0x9F -> CURRENCY SIGN
    '\xb5'     #  0xA0 -> MICRO SIGN
    '\xf6'     #  0xA1 -> LATIN SMALL LETTER O WITH DIAERESIS
    's'        #  0xA2 -> LATIN SMALL LETTER S
    't'        #  0xA3 -> LATIN SMALL LETTER T
    'u'        #  0xA4 -> LATIN SMALL LETTER U
    'v'        #  0xA5 -> LATIN SMALL LETTER V
    'w'        #  0xA6 -> LATIN SMALL LETTER W
    'x'        #  0xA7 -> LATIN SMALL LETTER X
    'y'        #  0xA8 -> LATIN SMALL LETTER Y
    'z'        #  0xA9 -> LATIN SMALL LETTER Z
    '\xa1'     #  0xAA -> INVERTED EXCLAMATION MARK
    '\xbf'     #  0xAB -> INVERTED QUESTION MARK
    ']'        #  0xAC -> RIGHT SQUARE BRACKET
    '$'        #  0xAD -> DOLLAR SIGN
    '@'        #  0xAE -> COMMERCIAL AT
    '\xae'     #  0xAF -> REGISTERED SIGN
    '\xa2'     #  0xB0 -> CENT SIGN
    '\xa3'     #  0xB1 -> POUND SIGN
    '\xa5'     #  0xB2 -> YEN SIGN
    '\xb7'     #  0xB3 -> MIDDLE DOT
    '\xa9'     #  0xB4 -> COPYRIGHT SIGN
    '\xa7'     #  0xB5 -> SECTION SIGN
    '\xb6'     #  0xB6 -> PILCROW SIGN
    '\xbc'     #  0xB7 -> VULGAR FRACTION ONE QUARTER
    '\xbd'     #  0xB8 -> VULGAR FRACTION ONE HALF
    '\xbe'     #  0xB9 -> VULGAR FRACTION THREE QUARTERS
    '\xac'     #  0xBA -> NOT SIGN
    '|'        #  0xBB -> VERTICAL LINE
    '\xaf'     #  0xBC -> MACRON
    '\xa8'     #  0xBD -> DIAERESIS
    '\xb4'     #  0xBE -> ACUTE ACCENT
    '\xd7'     #  0xBF -> MULTIPLICATION SIGN
    '\xe7'     #  0xC0 -> LATIN SMALL LETTER C WITH CEDILLA
    'A'        #  0xC1 -> LATIN CAPITAL LETTER A
    'B'        #  0xC2 -> LATIN CAPITAL LETTER B
    'C'        #  0xC3 -> LATIN CAPITAL LETTER C
    'D'        #  0xC4 -> LATIN CAPITAL LETTER D
    'E'        #  0xC5 -> LATIN CAPITAL LETTER E
    'F'        #  0xC6 -> LATIN CAPITAL LETTER F
    'G'        #  0xC7 -> LATIN CAPITAL LETTER G
    'H'        #  0xC8 -> LATIN CAPITAL LETTER H
    'I'        #  0xC9 -> LATIN CAPITAL LETTER I
    '\xad'     #  0xCA -> SOFT HYPHEN
    '\xf4'     #  0xCB -> LATIN SMALL LETTER O WITH CIRCUMFLEX
    '~'        #  0xCC -> TILDE
    '\xf2'     #  0xCD -> LATIN SMALL LETTER O WITH GRAVE
    '\xf3'     #  0xCE -> LATIN SMALL LETTER O WITH ACUTE
    '\xf5'     #  0xCF -> LATIN SMALL LETTER O WITH TILDE
    '\u011f'   #  0xD0 -> LATIN SMALL LETTER G WITH BREVE
    'J'        #  0xD1 -> LATIN CAPITAL LETTER J
    'K'        #  0xD2 -> LATIN CAPITAL LETTER K
    'L'        #  0xD3 -> LATIN CAPITAL LETTER L
    'M'        #  0xD4 -> LATIN CAPITAL LETTER M
    'N'        #  0xD5 -> LATIN CAPITAL LETTER N
    'O'        #  0xD6 -> LATIN CAPITAL LETTER O
    'P'        #  0xD7 -> LATIN CAPITAL LETTER P
    'Q'        #  0xD8 -> LATIN CAPITAL LETTER Q
    'R'        #  0xD9 -> LATIN CAPITAL LETTER R
    '\xb9'     #  0xDA -> SUPERSCRIPT ONE
    '\xfb'     #  0xDB -> LATIN SMALL LETTER U WITH CIRCUMFLEX
    '\\'       #  0xDC -> REVERSE SOLIDUS
    '\xf9'     #  0xDD -> LATIN SMALL LETTER U WITH GRAVE
    '\xfa'     #  0xDE -> LATIN SMALL LETTER U WITH ACUTE
    '\xff'     #  0xDF -> LATIN SMALL LETTER Y WITH DIAERESIS
    '\xfc'     #  0xE0 -> LATIN SMALL LETTER U WITH DIAERESIS
    '\xf7'     #  0xE1 -> DIVISION SIGN
    'S'        #  0xE2 -> LATIN CAPITAL LETTER S
    'T'        #  0xE3 -> LATIN CAPITAL LETTER T
    'U'        #  0xE4 -> LATIN CAPITAL LETTER U
    'V'        #  0xE5 -> LATIN CAPITAL LETTER V
    'W'        #  0xE6 -> LATIN CAPITAL LETTER W
    'X'        #  0xE7 -> LATIN CAPITAL LETTER X
    'Y'        #  0xE8 -> LATIN CAPITAL LETTER Y
    'Z'        #  0xE9 -> LATIN CAPITAL LETTER Z
    '\xb2'     #  0xEA -> SUPERSCRIPT TWO
    '\xd4'     #  0xEB -> LATIN CAPITAL LETTER O WITH CIRCUMFLEX
    '#'        #  0xEC -> NUMBER SIGN
    '\xd2'     #  0xED -> LATIN CAPITAL LETTER O WITH GRAVE
    '\xd3'     #  0xEE -> LATIN CAPITAL LETTER O WITH ACUTE
    '\xd5'     #  0xEF -> LATIN CAPITAL LETTER O WITH TILDE
    '0'        #  0xF0 -> DIGIT ZERO
    '1'        #  0xF1 -> DIGIT ONE
    '2'        #  0xF2 -> DIGIT TWO
    '3'        #  0xF3 -> DIGIT THREE
    '4'        #  0xF4 -> DIGIT FOUR
    '5'        #  0xF5 -> DIGIT FIVE
    '6'        #  0xF6 -> DIGIT SIX
    '7'        #  0xF7 -> DIGIT SEVEN
    '8'        #  0xF8 -> DIGIT EIGHT
    '9'        #  0xF9 -> DIGIT NINE
    '\xb3'     #  0xFA -> SUPERSCRIPT THREE
    '\xdb'     #  0xFB -> LATIN CAPITAL LETTER U WITH CIRCUMFLEX
    '"'        #  0xFC -> QUOTATION MARK
    '\xd9'     #  0xFD -> LATIN CAPITAL LETTER U WITH GRAVE
    '\xda'     #  0xFE -> LATIN CAPITAL LETTER U WITH ACUTE
    '\x9f'     #  0xFF -> CONTROL
)

### Encoding table
encoding_table=codecs.charmap_build(decoding_table)
```
