## Supplementary software v0.2.1 for "Virtual control arms for paediatric myopia trials: external validation of axial-elongation models": cp1250.py

```
""" Python Character Mapping Codec cp1250 generated from 'MAPPINGS/VENDORS/MICSFT/WINDOWS/CP1250.TXT' with gencodec.py.

"""#"

import codecs

### Codec APIs

class Codec(codecs.Codec):

    def encode(self,input,errors='strict'):
        return codecs.charmap_encode(input,errors,encoding_table)

    def decode(self,input,errors='strict'):
        return codecs.charmap_decode(input,errors,decoding_table)

class IncrementalEncoder(codecs.IncrementalEncoder):
    def encode(self, input, final=False):
        return codecs.charmap_encode(input,self.errors,encoding_table)[0]

class IncrementalDecoder(codecs.IncrementalDecoder):
    def decode(self, input, final=False):
        return codecs.charmap_decode(input,self.errors,decoding_table)[0]

class StreamWriter(Codec,codecs.StreamWriter):
    pass

class StreamReader(Codec,codecs.StreamReader):
    pass

### encodings module API

def getregentry():
    return codecs.CodecInfo(
        name='cp1250',
        encode=Codec().encode,
        decode=Codec().decode,
        incrementalencoder=IncrementalEncoder,
        incrementaldecoder=IncrementalDecoder,
        streamreader=StreamReader,
        streamwriter=StreamWriter,
    )


### Decoding Table

decoding_table = (
    '\x00'     #  0x00 -> NULL
    '\x01'     #  0x01 -> START OF HEADING
    '\x02'     #  0x02 -> START OF TEXT
    '\x03'     #  0x03 -> END OF TEXT
    '\x04'     #  0x04 -> END OF TRANSMISSION
    '\x05'     #  0x05 -> ENQUIRY
    '\x06'     #  0x06 -> ACKNOWLEDGE
    '\x07'     #  0x07 -> BELL
    '\x08'     #  0x08 -> BACKSPACE
    '\t'       #  0x09 -> HORIZONTAL TABULATION
    '\n'       #  0x0A -> LINE FEED
    '\x0b'     #  0x0B -> VERTICAL TABULATION
    '\x0c'     #  0x0C -> FORM FEED
    '\r'       #  0x0D -> CARRIAGE RETURN
    '\x0e'     #  0x0E -> SHIFT OUT
    '\x0f'     #  0x0F -> SHIFT IN
    '\x10'     #  0x10 -> DATA LINK ESCAPE
    '\x11'     #  0x11 -> DEVICE CONTROL ONE
    '\x12'     #  0x12 -> DEVICE CONTROL TWO
    '\x13'     #  0x13 -> DEVICE CONTROL THREE
    '\x14'     #  0x14 -> DEVICE CONTROL FOUR
    '\x15'     #  0x15 -> NEGATIVE ACKNOWLEDGE
    '\x16'     #  0x16 -> SYNCHRONOUS IDLE
    '\x17'     #  0x17 -> END OF TRANSMISSION BLOCK
    '\x18'     #  0x18 -> CANCEL
    '\x19'     #  0x19 -> END OF MEDIUM
    '\x1a'     #  0x1A -> SUBSTITUTE
    '\x1b'     #  0x1B -> ESCAPE
    '\x1c'     #  0x1C -> FILE SEPARATOR
    '\x1d'     #  0x1D -> GROUP SEPARATOR
    '\x1e'     #  0x1E -> RECORD SEPARATOR
    '\x1f'     #  0x1F -> UNIT SEPARATOR
    ' '        #  0x20 -> SPACE
    '!'        #  0x21 -> EXCLAMATION MARK
    '"'        #  0x22 -> QUOTATION MARK
    '#'        #  0x23 -> NUMBER SIGN
    '$'        #  0x24 -> DOLLAR SIGN
    '%'        #  0x25 -> PERCENT SIGN
    '&'        #  0x26 -> AMPERSAND
    "'"        #  0x27 -> APOSTROPHE
    '('        #  0x28 -> LEFT PARENTHESIS
    ')'        #  0x29 -> RIGHT PARENTHESIS
    '*'        #  0x2A -> ASTERISK
    '+'        #  0x2B -> PLUS SIGN
    ','        #  0x2C -> COMMA
    '-'        #  0x2D -> HYPHEN-MINUS
    '.'        #  0x2E -> FULL STOP
    '/'        #  0x2F -> SOLIDUS
    '0'        #  0x30 -> DIGIT ZERO
    '1'        #  0x31 -> DIGIT ONE
    '2'        #  0x32 -> DIGIT TWO
    '3'        #  0x33 -> DIGIT THREE
    '4'        #  0x34 -> DIGIT FOUR
    '5'        #  0x35 -> DIGIT FIVE
    '6'        #  0x36 -> DIGIT SIX
    '7'        #  0x37 -> DIGIT SEVEN
    '8'        #  0x38 -> DIGIT EIGHT
    '9'        #  0x39 -> DIGIT NINE
    ':'        #  0x3A -> COLON
    ';'        #  0x3B -> SEMICOLON
    '<'        #  0x3C -> LESS-THAN SIGN
    '='        #  0x3D -> EQUALS SIGN
    '>'        #  0x3E -> GREATER-THAN SIGN
    '?'        #  0x3F -> QUESTION MARK
    '@'        #  0x40 -> COMMERCIAL AT
    'A'        #  0x41 -> LATIN CAPITAL LETTER A
    'B'        #  0x42 -> LATIN CAPITAL LETTER B
    'C'        #  0x43 -> LATIN CAPITAL LETTER C
    'D'        #  0x44 -> LATIN CAPITAL LETTER D
    'E'        #  0x45 -> LATIN CAPITAL LETTER E
    'F'        #  0x46 -> LATIN CAPITAL LETTER F
    'G'        #  0x47 -> LATIN CAPITAL LETTER G
    'H'        #  0x48 -> LATIN CAPITAL LETTER H
    'I'        #  0x49 -> LATIN CAPITAL LETTER I
    'J'        #  0x4A -> LATIN CAPITAL LETTER J
    'K'        #  0x4B -> LATIN CAPITAL LETTER K
    'L'        #  0x4C -> LATIN CAPITAL LETTER L
    'M'        #  0x4D -> LATIN CAPITAL LETTER M
    'N'        #  0x4E -> LATIN CAPITAL LETTER N
    'O'        #  0x4F -> LATIN CAPITAL LETTER O
    'P'        #  0x50 -> LATIN CAPITAL LETTER P
    'Q'        #  0x51 -> LATIN CAPITAL LETTER Q
    'R'        #  0x52 -> LATIN CAPITAL LETTER R
    'S'        #  0x53 -> LATIN CAPITAL LETTER S
    'T'        #  0x54 -> LATIN CAPITAL LETTER T
    'U'        #  0x55 -> LATIN CAPITAL LETTER U
    'V'        #  0x56 -> LATIN CAPITAL LETTER V
    'W'        #  0x57 -> LATIN CAPITAL LETTER W
    'X'        #  0x58 -> LATIN CAPITAL LETTER X
    'Y'        #  0x59 -> LATIN CAPITAL LETTER Y
    'Z'        #  0x5A -> LATIN CAPITAL LETTER Z
    '['        #  0x5B -> LEFT SQUARE BRACKET
    '\\'       #  0x5C -> REVERSE SOLIDUS
    ']'        #  0x5D -> RIGHT SQUARE BRACKET
    '^'        #  0x5E -> CIRCUMFLEX ACCENT
    '_'        #  0x5F -> LOW LINE
    '`'        #  0x60 -> GRAVE ACCENT
    'a'        #  0x61 -> LATIN SMALL LETTER A
    'b'        #  0x62 -> LATIN SMALL LETTER B
    'c'        #  0x63 -> LATIN SMALL LETTER C
    'd'        #  0x64 -> LATIN SMALL LETTER D
    'e'        #  0x65 -> LATIN SMALL LETTER E
    'f'        #  0x66 -> LATIN SMALL LETTER F
    'g'        #  0x67 -> LATIN SMALL LETTER G
    'h'        #  0x68 -> LATIN SMALL LETTER H
    'i'        #  0x69 -> LATIN SMALL LETTER I
    'j'        #  0x6A -> LATIN SMALL LETTER J
    'k'        #  0x6B -> LATIN SMALL LETTER K
    'l'        #  0x6C -> LATIN SMALL LETTER L
    'm'        #  0x6D -> LATIN SMALL LETTER M
    'n'        #  0x6E -> LATIN SMALL LETTER N
    'o'        #  0x6F -> LATIN SMALL LETTER O
    'p'        #  0x70 -> LATIN SMALL LETTER P
    'q'        #  0x71 -> LATIN SMALL LETTER Q
    'r'        #  0x72 -> LATIN SMALL LETTER R
    's'        #  0x73 -> LATIN SMALL LETTER S
    't'        #  0x74 -> LATIN SMALL LETTER T
    'u'        #  0x75 -> LATIN SMALL LETTER U
    'v'        #  0x76 -> LATIN SMALL LETTER V
    'w'        #  0x77 -> LATIN SMALL LETTER W
    'x'        #  0x78 -> LATIN SMALL LETTER X
    'y'        #  0x79 -> LATIN SMALL LETTER Y
    'z'        #  0x7A -> LATIN SMALL LETTER Z
    '{'        #  0x7B -> LEFT CURLY BRACKET
    '|'        #  0x7C -> VERTICAL LINE
    '}'        #  0x7D -> RIGHT CURLY BRACKET
    '~'        #  0x7E -> TILDE
    '\x7f'     #  0x7F -> DELETE
    '\u20ac'   #  0x80 -> EURO SIGN
    '\ufffe'   #  0x81 -> UNDEFINED
    '\u201a'   #  0x82 -> SINGLE LOW-9 QUOTATION MARK
    '\ufffe'   #  0x83 -> UNDEFINED
    '\u201e'   #  0x84 -> DOUBLE LOW-9 QUOTATION MARK
    '\u2026'   #  0x85 -> HORIZONTAL ELLIPSIS
    '\u2020'   #  0x86 -> DAGGER
    '\u2021'   #  0x87 -> DOUBLE DAGGER
    '\ufffe'   #  0x88 -> UNDEFINED
    '\u2030'   #  0x89 -> PER MILLE SIGN
    '\u0160'   #  0x8A -> LATIN CAPITAL LETTER S WITH CARON
    '\u2039'   #  0x8B -> SINGLE LEFT-POINTING ANGLE QUOTATION MARK
    '\u015a'   #  0x8C -> LATIN CAPITAL LETTER S WITH ACUTE
    '\u0164'   #  0x8D -> LATIN CAPITAL LETTER T WITH CARON
    '\u017d'   #  0x8E -> LATIN CAPITAL LETTER Z WITH CARON
    '\u0179'   #  0x8F -> LATIN CAPITAL LETTER Z WITH ACUTE
    '\ufffe'   #  0x90 -> UNDEFINED
    '\u2018'   #  0x91 -> LEFT SINGLE QUOTATION MARK
    '\u2019'   #  0x92 -> RIGHT SINGLE QUOTATION MARK
    '\u201c'   #  0x93 -> LEFT DOUBLE QUOTATION MARK
    '\u201d'   #  0x94 -> RIGHT DOUBLE QUOTATION MARK
    '\u2022'   #  0x95 -> BULLET
    '\u2013'   #  0x96 -> EN DASH
    '\u2014'   #  0x97 -> EM DASH
    '\ufffe'   #  0x98 -> UNDEFINED
    '\u2122'   #  0x99 -> TRADE MARK SIGN
    '\u0161'   #  0x9A -> LATIN SMALL LETTER S WITH CARON
    '\u203a'   #  0x9B -> SINGLE RIGHT-POINTING ANGLE QUOTATION MARK
    '\u015b'   #  0x9C -> LATIN SMALL LETTER S WITH ACUTE
    '\u0165'   #  0x9D -> LATIN SMALL LETTER T WITH CARON
    '\u017e'   #  0x9E -> LATIN SMALL LETTER Z WITH CARON
    '\u017a'   #  0x9F -> LATIN SMALL LETTER Z WITH ACUTE
    '\xa0'     #  0xA0 -> NO-BREAK SPACE
    '\u02c7'   #  0xA1 -> CARON
    '\u02d8'   #  0xA2 -> BREVE
    '\u0141'   #  0xA3 -> LATIN CAPITAL LETTER L WITH STROKE
    '\xa4'     #  0xA4 -> CURRENCY SIGN
    '\u0104'   #  0xA5 -> LATIN CAPITAL LETTER A WITH OGONEK
    '\xa6'     #  0xA6 -> BROKEN BAR
    '\xa7'     #  0xA7 -> SECTION SIGN
    '\xa8'     #  0xA8 -> DIAERESIS
    '\xa9'     #  0xA9 -> COPYRIGHT SIGN
    '\u015e'   #  0xAA -> LATIN CAPITAL LETTER S WITH CEDILLA
    '\xab'     #  0xAB -> LEFT-POINTING DOUBLE ANGLE QUOTATION MARK
    '\xac'     #  0xAC -> NOT SIGN
    '\xad'     #  0xAD -> SOFT HYPHEN
    '\xae'     #  0xAE -> REGISTERED SIGN
    '\u017b'   #  0xAF -> LATIN CAPITAL LETTER Z WITH DOT ABOVE
    '\xb0'     #  0xB0 -> DEGREE SIGN
    '\xb1'     #  0xB1 -> PLUS-MINUS SIGN
    '\u02db'   #  0xB2 -> OGONEK
    '\u0142'   #  0xB3 -> LATIN SMALL LETTER L WITH STROKE
    '\xb4'     #  0xB4 -> ACUTE ACCENT
    '\xb5'     #  0xB5 -> MICRO SIGN
    '\xb6'     #  0xB6 -> PILCROW SIGN
    '\xb7'     #  0xB7 -> MIDDLE DOT
    '\xb8'     #  0xB8 -> CEDILLA
    '\u0105'   #  0xB9 -> LATIN SMALL LETTER A WITH OGONEK
    '\u015f'   #  0xBA -> LATIN SMALL LETTER S WITH CEDILLA
    '\xbb'     #  0xBB -> RIGHT-POINTING DOUBLE ANGLE QUOTATION MARK
    '\u013d'   #  0xBC -> LATIN CAPITAL LETTER L WITH CARON
    '\u02dd'   #  0xBD -> DOUBLE ACUTE ACCENT
    '\u013e'   #  0xBE -> LATIN SMALL LETTER L WITH CARON
    '\u017c'   #  0xBF -> LATIN SMALL LETTER Z WITH DOT ABOVE
    '\u0154'   #  0xC0 -> LATIN CAPITAL LETTER R WITH ACUTE
    '\xc1'     #  0xC1 -> LATIN CAPITAL LETTER A WITH ACUTE
    '\xc2'     #  0xC2 -> LATIN CAPITAL LETTER A WITH CIRCUMFLEX
    '\u0102'   #  0xC3 -> LATIN CAPITAL LETTER A WITH BREVE
    '\xc4'     #  0xC4 -> LATIN CAPITAL LETTER A WITH DIAERESIS
    '\u0139'   #  0xC5 -> LATIN CAPITAL LETTER L WITH ACUTE
    '\u0106'   #  0xC6 -> LATIN CAPITAL LETTER C WITH ACUTE
    '\xc7'     #  0xC7 -> LATIN CAPITAL LETTER C WITH CEDILLA
    '\u010c'   #  0xC8 -> LATIN CAPITAL LETTER C WITH CARON
    '\xc9'     #  0xC9 -> LATIN CAPITAL LETTER E WITH ACUTE
    '\u0118'   #  0xCA -> LATIN CAPITAL LETTER E WITH OGONEK
    '\xcb'     #  0xCB -> LATIN CAPITAL LETTER E WITH DIAERESIS
    '\u011a'   #  0xCC -> LATIN CAPITAL LETTER E WITH CARON
    '\xcd'     #  0xCD -> LATIN CAPITAL LETTER I WITH ACUTE
    '\xce'     #  0xCE -> LATIN CAPITAL LETTER I WITH CIRCUMFLEX
    '\u010e'   #  0xCF -> LATIN CAPITAL LETTER D WITH CARON
    '\u0110'   #  0xD0 -> LATIN CAPITAL LETTER D WITH STROKE
    '\u0143'   #  0xD1 -> LATIN CAPITAL LETTER N WITH ACUTE
    '\u0147'   #  0xD2 -> LATIN CAPITAL LETTER N WITH CARON
    '\xd3'     #  0xD3 -> LATIN CAPITAL LETTER O WITH ACUTE
    '\xd4'     #  0xD4 -> LATIN CAPITAL LETTER O WITH CIRCUMFLEX
    '\u0150'   #  0xD5 -> LATIN CAPITAL LETTER O WITH DOUBLE ACUTE
    '\xd6'     #  0xD6 -> LATIN CAPITAL LETTER O WITH DIAERESIS
    '\xd7'     #  0xD7 -> MULTIPLICATION SIGN
    '\u0158'   #  0xD8 -> LATIN CAPITAL LETTER R WITH CARON
    '\u016e'   #  0xD9 -> LATIN CAPITAL LETTER U WITH RING ABOVE
    '\xda'     #  0xDA -> LATIN CAPITAL LETTER U WITH ACUTE
    '\u0170'   #  0xDB -> LATIN CAPITAL LETTER U WITH DOUBLE ACUTE
    '\xdc'     #  0xDC -> LATIN CAPITAL LETTER U WITH DIAERESIS
    '\xdd'     #  0xDD -> LATIN CAPITAL LETTER Y WITH ACUTE
    '\u0162'   #  0xDE -> LATIN CAPITAL LETTER T WITH CEDILLA
    '\xdf'     #  0xDF -> LATIN SMALL LETTER SHARP S
    '\u0155'   #  0xE0 -> LATIN SMALL LETTER R WITH ACUTE
    '\xe1'     #  0xE1 -> LATIN SMALL LETTER A WITH ACUTE
    '\xe2'     #  0xE2 -> LATIN SMALL LETTER A WITH CIRCUMFLEX
    '\u0103'   #  0xE3 -> LATIN SMALL LETTER A WITH BREVE
    '\xe4'     #  0xE4 -> LATIN SMALL LETTER A WITH DIAERESIS
    '\u013a'   #  0xE5 -> LATIN SMALL LETTER L WITH ACUTE
    '\u0107'   #  0xE6 -> LATIN SMALL LETTER C WITH ACUTE
    '\xe7'     #  0xE7 -> LATIN SMALL LETTER C WITH CEDILLA
    '\u010d'   #  0xE8 -> LATIN SMALL LETTER C WITH CARON
    '\xe9'     #  0xE9 -> LATIN SMALL LETTER E WITH ACUTE
    '\u0119'   #  0xEA -> LATIN SMALL LETTER E WITH OGONEK
    '\xeb'     #  0xEB -> LATIN SMALL LETTER E WITH DIAERESIS
    '\u011b'   #  0xEC -> LATIN SMALL LETTER E WITH CARON
    '\xed'     #  0xED -> LATIN SMALL LETTER I WITH ACUTE
    '\xee'     #  0xEE -> LATIN SMALL LETTER I WITH CIRCUMFLEX
    '\u010f'   #  0xEF -> LATIN SMALL LETTER D WITH CARON
    '\u0111'   #  0xF0 -> LATIN SMALL LETTER D WITH STROKE
    '\u0144'   #  0xF1 -> LATIN SMALL LETTER N WITH ACUTE
    '\u0148'   #  0xF2 -> LATIN SMALL LETTER N WITH CARON
    '\xf3'     #  0xF3 -> LATIN SMALL LETTER O WITH ACUTE
    '\xf4'     #  0xF4 -> LATIN SMALL LETTER O WITH CIRCUMFLEX
    '\u0151'   #  0xF5 -> LATIN SMALL LETTER O WITH DOUBLE ACUTE
    '\xf6'     #  0xF6 -> LATIN SMALL LETTER O WITH DIAERESIS
    '\xf7'     #  0xF7 -> DIVISION SIGN
    '\u0159'   #  0xF8 -> LATIN SMALL LETTER R WITH CARON
    '\u016f'   #  0xF9 -> LATIN SMALL LETTER U WITH RING ABOVE
    '\xfa'     #  0xFA -> LATIN SMALL LETTER U WITH ACUTE
    '\u0171'   #  0xFB -> LATIN SMALL LETTER U WITH DOUBLE ACUTE
    '\xfc'     #  0xFC -> LATIN SMALL LETTER U WITH DIAERESIS
    '\xfd'     #  0xFD -> LATIN SMALL LETTER Y WITH ACUTE
    '\u0163'   #  0xFE -> LATIN SMALL LETTER T WITH CEDILLA
    '\u02d9'   #  0xFF -> DOT ABOVE
)

### Encoding table
encoding_table=codecs.charmap_build(decoding_table)
```
