## Supplementary software v0.2.1 for "Virtual control arms for paediatric myopia trials: external validation of axial-elongation models": idna.py

```
# This module implements the RFCs 3490 (IDNA) and 3491 (Nameprep)

import stringprep, re, codecs
from unicodedata import ucd_3_2_0 as unicodedata

# IDNA section 3.1
dots = re.compile("[\u002E\u3002\uFF0E\uFF61]")

# IDNA section 5
ace_prefix = b"xn--"
sace_prefix = "xn--"

# This assumes query strings, so AllowUnassigned is true
def nameprep(label):  # type: (str) -> str
    # Map
    newlabel = []
    for c in label:
        if stringprep.in_table_b1(c):
            # Map to nothing
            continue
        newlabel.append(stringprep.map_table_b2(c))
    label = "".join(newlabel)

    # Normalize
    label = unicodedata.normalize("NFKC", label)

    # Prohibit
    for i, c in enumerate(label):
        if stringprep.in_table_c12(c) or \
           stringprep.in_table_c22(c) or \
           stringprep.in_table_c3(c) or \
           stringprep.in_table_c4(c) or \
           stringprep.in_table_c5(c) or \
           stringprep.in_table_c6(c) or \
           stringprep.in_table_c7(c) or \
           stringprep.in_table_c8(c) or \
           stringprep.in_table_c9(c):
            raise UnicodeEncodeError("idna", label, i, i+1, f"Invalid character {c!r}")

    # Check bidi
    RandAL = [stringprep.in_table_d1(x) for x in label]
    if any(RandAL):
        # There is a RandAL char in the string. Must perform further
        # tests:
        # 1) The characters in section 5.8 MUST be prohibited.
        # This is table C.8, which was already checked
        # 2) If a string contains any RandALCat character, the string
        # MUST NOT contain any LCat character.
        for i, x in enumerate(label):
            if stringprep.in_table_d2(x):
                raise UnicodeEncodeError("idna", label, i, i+1,
                                         "Violation of BIDI requirement 2")
        # 3) If a string contains any RandALCat character, a
        # RandALCat character MUST be the first character of the
        # string, and a RandALCat character MUST be the last
        # character of the string.
        if not RandAL[0]:
            raise UnicodeEncodeError("idna", label, 0, 1,
                                     "Violation of BIDI requirement 3")
        if not RandAL[-1]:
            raise UnicodeEncodeError("idna", label, len(label)-1, len(label),
                                     "Violation of BIDI requirement 3")

    return label

def ToASCII(label):  # type: (str) -> bytes
    try:
        # Step 1: try ASCII
        label_ascii = label.encode("ascii")
    except UnicodeEncodeError:
        pass
    else:
        # Skip to step 3: UseSTD3ASCIIRules is false, so
        # Skip to step 8.
        if 0 < len(label_ascii) < 64:
            return label_ascii
        if len(label) == 0:
            raise UnicodeEncodeError("idna", label, 0, 1, "label empty")
        else:
            raise UnicodeEncodeError("idna", label, 0, len(label), "label too long")

    # Step 2: nameprep
    label = nameprep(label)

    # Step 3: UseSTD3ASCIIRules is false
    # Step 4: try ASCII
    try:
        label_ascii = label.encode("ascii")
    except UnicodeEncodeError:
        pass
    else:
        # Skip to step 8.
        if 0 < len(label) < 64:
            return label_ascii
        if len(label) == 0:
            raise UnicodeEncodeError("idna", label, 0, 1, "label empty")
        else:
            raise UnicodeEncodeError("idna", label, 0, len(label), "label too long")

    # Step 5: Check ACE prefix
    if label.lower().startswith(sace_prefix):
        raise UnicodeEncodeError(
            "idna", label, 0, len(sace_prefix), "Label starts with ACE prefix")

    # Step 6: Encode with PUNYCODE
    label_ascii = label.encode("punycode")

    # Step 7: Prepend ACE prefix
    label_ascii = ace_prefix + label_ascii

    # Step 8: Check size
    # do not check for empty as we prepend ace_prefix.
    if len(label_ascii) < 64:
        return label_ascii
    raise UnicodeEncodeError("idna", label, 0, len(label), "label too long")

def ToUnicode(label):
    if len(label) > 1024:
        # Protection from https://github.com/python/cpython/issues/98433.
        # https://datatracker.ietf.org/doc/html/rfc5894#section-6
        # doesn't specify a label size limit prior to NAMEPREP. But having
        # one makes practical sense.
        # This leaves ample room for nameprep() to remove Nothing characters
        # per https://www.rfc-editor.org/rfc/rfc3454#section-3.1 while still
        # preventing us from wasting time decoding a big thing that'll just
        # hit the actual <= 63 length limit in Step 6.
        if isinstance(label, str):
            label = label.encode("utf-8", errors="backslashreplace")
        raise UnicodeDecodeError("idna", label, 0, len(label), "label way too long")
    # Step 1: Check for ASCII
    if isinstance(label, bytes):
        pure_ascii = True
    else:
        try:
            label = label.encode("ascii")
            pure_ascii = True
        except UnicodeEncodeError:
            pure_ascii = False
    if not pure_ascii:
        assert isinstance(label, str)
        # Step 2: Perform nameprep
        label = nameprep(label)
        # It doesn't say this, but apparently, it should be ASCII now
        try:
            label = label.encode("ascii")
        except UnicodeEncodeError as exc:
            raise UnicodeEncodeError("idna", label, exc.start, exc.end,
                                     "Invalid character in IDN label")
    # Step 3: Check for ACE prefix
    assert isinstance(label, bytes)
    if not label.lower().startswith(ace_prefix):
        return str(label, "ascii")

    # Step 4: Remove ACE prefix
    label1 = label[len(ace_prefix):]

    # Step 5: Decode using PUNYCODE
    try:
        result = label1.decode("punycode")
    except UnicodeDecodeError as exc:
        offset = len(ace_prefix)
        raise UnicodeDecodeError("idna", label, offset+exc.start, offset+exc.end, exc.reason)

    # Step 6: Apply ToASCII
    label2 = ToASCII(result)

    # Step 7: Compare the result of step 6 with the one of step 3
    # label2 will already be in lower case.
    if str(label, "ascii").lower() != str(label2, "ascii"):
        raise UnicodeDecodeError("idna", label, 0, len(label),
                                 f"IDNA does not round-trip, '{label!r}' != '{label2!r}'")

    # Step 8: return the result of step 5
    return result

### Codec APIs

class Codec(codecs.Codec):
    def encode(self, input, errors='strict'):

        if errors != 'strict':
            # IDNA is quite clear that implementations must be strict
            raise UnicodeError(f"Unsupported error handling: {errors}")

        if not input:
            return b'', 0

        try:
            result = input.encode('ascii')
        except UnicodeEncodeError:
            pass
        else:
            # ASCII name: fast path
            labels = result.split(b'.')
            for i, label in enumerate(labels[:-1]):
                if len(label) == 0:
                    offset = sum(len(l) for l in labels[:i]) + i
                    raise UnicodeEncodeError("idna", input, offset, offset+1,
                                             "label empty")
            for i, label in enumerate(labels):
                if len(label) >= 64:
                    offset = sum(len(l) for l in labels[:i]) + i
                    raise UnicodeEncodeError("idna", input, offset, offset+len(label),
                                             "label too long")
            return result, len(input)

        result = bytearray()
        labels = dots.split(input)
        if labels and not labels[-1]:
            trailing_dot = b'.'
            del labels[-1]
        else:
            trailing_dot = b''
        for i, label in enumerate(labels):
            if result:
                # Join with U+002E
                result.extend(b'.')
            try:
                result.extend(ToASCII(label))
            except (UnicodeEncodeError, UnicodeDecodeError) as exc:
                offset = sum(len(l) for l in labels[:i]) + i
                raise UnicodeEncodeError(
                    "idna",
                    input,
                    offset + exc.start,
                    offset + exc.end,
                    exc.reason,
                )
        return bytes(result+trailing_dot), len(input)

    def decode(self, input, errors='strict'):

        if errors != 'strict':
            raise UnicodeError(f"Unsupported error handling: {errors}")

        if not input:
            return "", 0

        # IDNA allows decoding to operate on Unicode strings, too.
        if not isinstance(input, bytes):
            # XXX obviously wrong, see #3232
            input = bytes(input)

        if ace_prefix not in input.lower():
            # Fast path
            try:
                return input.decode('ascii'), len(input)
            except UnicodeDecodeError:
                pass

        labels = input.split(b".")

        if labels and len(labels[-1]) == 0:
            trailing_dot = '.'
            del labels[-1]
        else:
            trailing_dot = ''

        result = []
        for i, label in enumerate(labels):
            try:
                u_label = ToUnicode(label)
            except (UnicodeEncodeError, UnicodeDecodeError) as exc:
                offset = sum(len(x) for x in labels[:i]) + len(labels[:i])
                raise UnicodeDecodeError(
                    "idna", input, offset+exc.start, offset+exc.end, exc.reason)
            else:
                result.append(u_label)

        return ".".join(result)+trailing_dot, len(input)

class IncrementalEncoder(codecs.BufferedIncrementalEncoder):
    def _buffer_encode(self, input, errors, final):
        if errors != 'strict':
            # IDNA is quite clear that implementations must be strict
            raise UnicodeError(f"Unsupported error handling: {errors}")

        if not input:
            return (b'', 0)

        labels = dots.split(input)
        trailing_dot = b''
        if labels:
            if not labels[-1]:
                trailing_dot = b'.'
                del labels[-1]
            elif not final:
                # Keep potentially unfinished label until the next call
                del labels[-1]
                if labels:
                    trailing_dot = b'.'

        result = bytearray()
        size = 0
        for label in labels:
            if size:
                # Join with U+002E
                result.extend(b'.')
                size += 1
            try:
                result.extend(ToASCII(label))
            except (UnicodeEncodeError, UnicodeDecodeError) as exc:
                raise UnicodeEncodeError(
                    "idna",
                    input,
                    size + exc.start,
                    size + exc.end,
                    exc.reason,
                )
            size += len(label)

        result += trailing_dot
        size += len(trailing_dot)
        return (bytes(result), size)

class IncrementalDecoder(codecs.BufferedIncrementalDecoder):
    def _buffer_decode(self, input, errors, final):
        if errors != 'strict':
            raise UnicodeError("Unsupported error handling: {errors}")

        if not input:
            return ("", 0)

        # IDNA allows decoding to operate on Unicode strings, too.
        if isinstance(input, str):
            labels = dots.split(input)
        else:
            # Must be ASCII string
            try:
                input = str(input, "ascii")
            except (UnicodeEncodeError, UnicodeDecodeError) as exc:
                raise UnicodeDecodeError("idna", input,
                                         exc.start, exc.end, exc.reason)
            labels = input.split(".")

        trailing_dot = ''
        if labels:
            if not labels[-1]:
                trailing_dot = '.'
                del labels[-1]
            elif not final:
                # Keep potentially unfinished label until the next call
                del labels[-1]
                if labels:
                    trailing_dot = '.'

        result = []
        size = 0
        for label in labels:
            try:
                u_label = ToUnicode(label)
            except (UnicodeEncodeError, UnicodeDecodeError) as exc:
                raise UnicodeDecodeError(
                    "idna",
                    input.encode("ascii", errors="backslashreplace"),
                    size + exc.start,
                    size + exc.end,
                    exc.reason,
                )
            else:
                result.append(u_label)
            if size:
                size += 1
            size += len(label)

        result = ".".join(result) + trailing_dot
        size += len(trailing_dot)
        return (result, size)

class StreamWriter(Codec,codecs.StreamWriter):
    pass

class StreamReader(Codec,codecs.StreamReader):
    pass

### encodings module API

def getregentry():
    return codecs.CodecInfo(
        name='idna',
        encode=Codec().encode,
        decode=Codec().decode,
        incrementalencoder=IncrementalEncoder,
        incrementaldecoder=IncrementalDecoder,
        streamwriter=StreamWriter,
        streamreader=StreamReader,
    )
```
