## Supplementary software v0.2.1 for "Virtual control arms for paediatric myopia trials: external validation of axial-elongation models": iso8859_6.py

```
""" Python Character Mapping Codec iso8859_6 generated from 'MAPPINGS/ISO8859/8859-6.TXT' with gencodec.py.

"""#"

import codecs

### Codec APIs

class Codec(codecs.Codec):

    def encode(self,input,errors='strict'):
        return codecs.charmap_encode(input,errors,encoding_table)

    def decode(self,input,errors='strict'):
        return codecs.charmap_decode(input,errors,decoding_table)

class IncrementalEncoder(codecs.IncrementalEncoder):
    def encode(self, input, final=False):
        return codecs.charmap_encode(input,self.errors,encoding_table)[0]

class IncrementalDecoder(codecs.IncrementalDecoder):
    def decode(self, input, final=False):
        return codecs.charmap_decode(input,self.errors,decoding_table)[0]

class StreamWriter(Codec,codecs.StreamWriter):
    pass

class StreamReader(Codec,codecs.StreamReader):
    pass

### encodings module API

def getregentry():
    return codecs.CodecInfo(
        name='iso8859-6',
        encode=Codec().encode,
        decode=Codec().decode,
        incrementalencoder=IncrementalEncoder,
        incrementaldecoder=IncrementalDecoder,
        streamreader=StreamReader,
        streamwriter=StreamWriter,
    )


### Decoding Table

decoding_table = (
    '\x00'     #  0x00 -> NULL
    '\x01'     #  0x01 -> START OF HEADING
    '\x02'     #  0x02 -> START OF TEXT
    '\x03'     #  0x03 -> END OF TEXT
    '\x04'     #  0x04 -> END OF TRANSMISSION
    '\x05'     #  0x05 -> ENQUIRY
    '\x06'     #  0x06 -> ACKNOWLEDGE
    '\x07'     #  0x07 -> BELL
    '\x08'     #  0x08 -> BACKSPACE
    '\t'       #  0x09 -> HORIZONTAL TABULATION
    '\n'       #  0x0A -> LINE FEED
    '\x0b'     #  0x0B -> VERTICAL TABULATION
    '\x0c'     #  0x0C -> FORM FEED
    '\r'       #  0x0D -> CARRIAGE RETURN
    '\x0e'     #  0x0E -> SHIFT OUT
    '\x0f'     #  0x0F -> SHIFT IN
    '\x10'     #  0x10 -> DATA LINK ESCAPE
    '\x11'     #  0x11 -> DEVICE CONTROL ONE
    '\x12'     #  0x12 -> DEVICE CONTROL TWO
    '\x13'     #  0x13 -> DEVICE CONTROL THREE
    '\x14'     #  0x14 -> DEVICE CONTROL FOUR
    '\x15'     #  0x15 -> NEGATIVE ACKNOWLEDGE
    '\x16'     #  0x16 -> SYNCHRONOUS IDLE
    '\x17'     #  0x17 -> END OF TRANSMISSION BLOCK
    '\x18'     #  0x18 -> CANCEL
    '\x19'     #  0x19 -> END OF MEDIUM
    '\x1a'     #  0x1A -> SUBSTITUTE
    '\x1b'     #  0x1B -> ESCAPE
    '\x1c'     #  0x1C -> FILE SEPARATOR
    '\x1d'     #  0x1D -> GROUP SEPARATOR
    '\x1e'     #  0x1E -> RECORD SEPARATOR
    '\x1f'     #  0x1F -> UNIT SEPARATOR
    ' '        #  0x20 -> SPACE
    '!'        #  0x21 -> EXCLAMATION MARK
    '"'        #  0x22 -> QUOTATION MARK
    '#'        #  0x23 -> NUMBER SIGN
    '$'        #  0x24 -> DOLLAR SIGN
    '%'        #  0x25 -> PERCENT SIGN
    '&'        #  0x26 -> AMPERSAND
    "'"        #  0x27 -> APOSTROPHE
    '('        #  0x28 -> LEFT PARENTHESIS
    ')'        #  0x29 -> RIGHT PARENTHESIS
    '*'        #  0x2A -> ASTERISK
    '+'        #  0x2B -> PLUS SIGN
    ','        #  0x2C -> COMMA
    '-'        #  0x2D -> HYPHEN-MINUS
    '.'        #  0x2E -> FULL STOP
    '/'        #  0x2F -> SOLIDUS
    '0'        #  0x30 -> DIGIT ZERO
    '1'        #  0x31 -> DIGIT ONE
    '2'        #  0x32 -> DIGIT TWO
    '3'        #  0x33 -> DIGIT THREE
    '4'        #  0x34 -> DIGIT FOUR
    '5'        #  0x35 -> DIGIT FIVE
    '6'        #  0x36 -> DIGIT SIX
    '7'        #  0x37 -> DIGIT SEVEN
    '8'        #  0x38 -> DIGIT EIGHT
    '9'        #  0x39 -> DIGIT NINE
    ':'        #  0x3A -> COLON
    ';'        #  0x3B -> SEMICOLON
    '<'        #  0x3C -> LESS-THAN SIGN
    '='        #  0x3D -> EQUALS SIGN
    '>'        #  0x3E -> GREATER-THAN SIGN
    '?'        #  0x3F -> QUESTION MARK
    '@'        #  0x40 -> COMMERCIAL AT
    'A'        #  0x41 -> LATIN CAPITAL LETTER A
    'B'        #  0x42 -> LATIN CAPITAL LETTER B
    'C'        #  0x43 -> LATIN CAPITAL LETTER C
    'D'        #  0x44 -> LATIN CAPITAL LETTER D
    'E'        #  0x45 -> LATIN CAPITAL LETTER E
    'F'        #  0x46 -> LATIN CAPITAL LETTER F
    'G'        #  0x47 -> LATIN CAPITAL LETTER G
    'H'        #  0x48 -> LATIN CAPITAL LETTER H
    'I'        #  0x49 -> LATIN CAPITAL LETTER I
    'J'        #  0x4A -> LATIN CAPITAL LETTER J
    'K'        #  0x4B -> LATIN CAPITAL LETTER K
    'L'        #  0x4C -> LATIN CAPITAL LETTER L
    'M'        #  0x4D -> LATIN CAPITAL LETTER M
    'N'        #  0x4E -> LATIN CAPITAL LETTER N
    'O'        #  0x4F -> LATIN CAPITAL LETTER O
    'P'        #  0x50 -> LATIN CAPITAL LETTER P
    'Q'        #  0x51 -> LATIN CAPITAL LETTER Q
    'R'        #  0x52 -> LATIN CAPITAL LETTER R
    'S'        #  0x53 -> LATIN CAPITAL LETTER S
    'T'        #  0x54 -> LATIN CAPITAL LETTER T
    'U'        #  0x55 -> LATIN CAPITAL LETTER U
    'V'        #  0x56 -> LATIN CAPITAL LETTER V
    'W'        #  0x57 -> LATIN CAPITAL LETTER W
    'X'        #  0x58 -> LATIN CAPITAL LETTER X
    'Y'        #  0x59 -> LATIN CAPITAL LETTER Y
    'Z'        #  0x5A -> LATIN CAPITAL LETTER Z
    '['        #  0x5B -> LEFT SQUARE BRACKET
    '\\'       #  0x5C -> REVERSE SOLIDUS
    ']'        #  0x5D -> RIGHT SQUARE BRACKET
    '^'        #  0x5E -> CIRCUMFLEX ACCENT
    '_'        #  0x5F -> LOW LINE
    '`'        #  0x60 -> GRAVE ACCENT
    'a'        #  0x61 -> LATIN SMALL LETTER A
    'b'        #  0x62 -> LATIN SMALL LETTER B
    'c'        #  0x63 -> LATIN SMALL LETTER C
    'd'        #  0x64 -> LATIN SMALL LETTER D
    'e'        #  0x65 -> LATIN SMALL LETTER E
    'f'        #  0x66 -> LATIN SMALL LETTER F
    'g'        #  0x67 -> LATIN SMALL LETTER G
    'h'        #  0x68 -> LATIN SMALL LETTER H
    'i'        #  0x69 -> LATIN SMALL LETTER I
    'j'        #  0x6A -> LATIN SMALL LETTER J
    'k'        #  0x6B -> LATIN SMALL LETTER K
    'l'        #  0x6C -> LATIN SMALL LETTER L
    'm'        #  0x6D -> LATIN SMALL LETTER M
    'n'        #  0x6E -> LATIN SMALL LETTER N
    'o'        #  0x6F -> LATIN SMALL LETTER O
    'p'        #  0x70 -> LATIN SMALL LETTER P
    'q'        #  0x71 -> LATIN SMALL LETTER Q
    'r'        #  0x72 -> LATIN SMALL LETTER R
    's'        #  0x73 -> LATIN SMALL LETTER S
    't'        #  0x74 -> LATIN SMALL LETTER T
    'u'        #  0x75 -> LATIN SMALL LETTER U
    'v'        #  0x76 -> LATIN SMALL LETTER V
    'w'        #  0x77 -> LATIN SMALL LETTER W
    'x'        #  0x78 -> LATIN SMALL LETTER X
    'y'        #  0x79 -> LATIN SMALL LETTER Y
    'z'        #  0x7A -> LATIN SMALL LETTER Z
    '{'        #  0x7B -> LEFT CURLY BRACKET
    '|'        #  0x7C -> VERTICAL LINE
    '}'        #  0x7D -> RIGHT CURLY BRACKET
    '~'        #  0x7E -> TILDE
    '\x7f'     #  0x7F -> DELETE
    '\x80'     #  0x80 -> <control>
    '\x81'     #  0x81 -> <control>
    '\x82'     #  0x82 -> <control>
    '\x83'     #  0x83 -> <control>
    '\x84'     #  0x84 -> <control>
    '\x85'     #  0x85 -> <control>
    '\x86'     #  0x86 -> <control>
    '\x87'     #  0x87 -> <control>
    '\x88'     #  0x88 -> <control>
    '\x89'     #  0x89 -> <control>
    '\x8a'     #  0x8A -> <control>
    '\x8b'     #  0x8B -> <control>
    '\x8c'     #  0x8C -> <control>
    '\x8d'     #  0x8D -> <control>
    '\x8e'     #  0x8E -> <control>
    '\x8f'     #  0x8F -> <control>
    '\x90'     #  0x90 -> <control>
    '\x91'     #  0x91 -> <control>
    '\x92'     #  0x92 -> <control>
    '\x93'     #  0x93 -> <control>
    '\x94'     #  0x94 -> <control>
    '\x95'     #  0x95 -> <control>
    '\x96'     #  0x96 -> <control>
    '\x97'     #  0x97 -> <control>
    '\x98'     #  0x98 -> <control>
    '\x99'     #  0x99 -> <control>
    '\x9a'     #  0x9A -> <control>
    '\x9b'     #  0x9B -> <control>
    '\x9c'     #  0x9C -> <control>
    '\x9d'     #  0x9D -> <control>
    '\x9e'     #  0x9E -> <control>
    '\x9f'     #  0x9F -> <control>
    '\xa0'     #  0xA0 -> NO-BREAK SPACE
    '\ufffe'
    '\ufffe'
    '\ufffe'
    '\xa4'     #  0xA4 -> CURRENCY SIGN
    '\ufffe'
    '\ufffe'
    '\ufffe'
    '\ufffe'
    '\ufffe'
    '\ufffe'
    '\ufffe'
    '\u060c'   #  0xAC -> ARABIC COMMA
    '\xad'     #  0xAD -> SOFT HYPHEN
    '\ufffe'
    '\ufffe'
    '\ufffe'
    '\ufffe'
    '\ufffe'
    '\ufffe'
    '\ufffe'
    '\ufffe'
    '\ufffe'
    '\ufffe'
    '\ufffe'
    '\ufffe'
    '\ufffe'
    '\u061b'   #  0xBB -> ARABIC SEMICOLON
    '\ufffe'
    '\ufffe'
    '\ufffe'
    '\u061f'   #  0xBF -> ARABIC QUESTION MARK
    '\ufffe'
    '\u0621'   #  0xC1 -> ARABIC LETTER HAMZA
    '\u0622'   #  0xC2 -> ARABIC LETTER ALEF WITH MADDA ABOVE
    '\u0623'   #  0xC3 -> ARABIC LETTER ALEF WITH HAMZA ABOVE
    '\u0624'   #  0xC4 -> ARABIC LETTER WAW WITH HAMZA ABOVE
    '\u0625'   #  0xC5 -> ARABIC LETTER ALEF WITH HAMZA BELOW
    '\u0626'   #  0xC6 -> ARABIC LETTER YEH WITH HAMZA ABOVE
    '\u0627'   #  0xC7 -> ARABIC LETTER ALEF
    '\u0628'   #  0xC8 -> ARABIC LETTER BEH
    '\u0629'   #  0xC9 -> ARABIC LETTER TEH MARBUTA
    '\u062a'   #  0xCA -> ARABIC LETTER TEH
    '\u062b'   #  0xCB -> ARABIC LETTER THEH
    '\u062c'   #  0xCC -> ARABIC LETTER JEEM
    '\u062d'   #  0xCD -> ARABIC LETTER HAH
    '\u062e'   #  0xCE -> ARABIC LETTER KHAH
    '\u062f'   #  0xCF -> ARABIC LETTER DAL
    '\u0630'   #  0xD0 -> ARABIC LETTER THAL
    '\u0631'   #  0xD1 -> ARABIC LETTER REH
    '\u0632'   #  0xD2 -> ARABIC LETTER ZAIN
    '\u0633'   #  0xD3 -> ARABIC LETTER SEEN
    '\u0634'   #  0xD4 -> ARABIC LETTER SHEEN
    '\u0635'   #  0xD5 -> ARABIC LETTER SAD
    '\u0636'   #  0xD6 -> ARABIC LETTER DAD
    '\u0637'   #  0xD7 -> ARABIC LETTER TAH
    '\u0638'   #  0xD8 -> ARABIC LETTER ZAH
    '\u0639'   #  0xD9 -> ARABIC LETTER AIN
    '\u063a'   #  0xDA -> ARABIC LETTER GHAIN
    '\ufffe'
    '\ufffe'
    '\ufffe'
    '\ufffe'
    '\ufffe'
    '\u0640'   #  0xE0 -> ARABIC TATWEEL
    '\u0641'   #  0xE1 -> ARABIC LETTER FEH
    '\u0642'   #  0xE2 -> ARABIC LETTER QAF
    '\u0643'   #  0xE3 -> ARABIC LETTER KAF
    '\u0644'   #  0xE4 -> ARABIC LETTER LAM
    '\u0645'   #  0xE5 -> ARABIC LETTER MEEM
    '\u0646'   #  0xE6 -> ARABIC LETTER NOON
    '\u0647'   #  0xE7 -> ARABIC LETTER HEH
    '\u0648'   #  0xE8 -> ARABIC LETTER WAW
    '\u0649'   #  0xE9 -> ARABIC LETTER ALEF MAKSURA
    '\u064a'   #  0xEA -> ARABIC LETTER YEH
    '\u064b'   #  0xEB -> ARABIC FATHATAN
    '\u064c'   #  0xEC -> ARABIC DAMMATAN
    '\u064d'   #  0xED -> ARABIC KASRATAN
    '\u064e'   #  0xEE -> ARABIC FATHA
    '\u064f'   #  0xEF -> ARABIC DAMMA
    '\u0650'   #  0xF0 -> ARABIC KASRA
    '\u0651'   #  0xF1 -> ARABIC SHADDA
    '\u0652'   #  0xF2 -> ARABIC SUKUN
    '\ufffe'
    '\ufffe'
    '\ufffe'
    '\ufffe'
    '\ufffe'
    '\ufffe'
    '\ufffe'
    '\ufffe'
    '\ufffe'
    '\ufffe'
    '\ufffe'
    '\ufffe'
    '\ufffe'
)

### Encoding table
encoding_table=codecs.charmap_build(decoding_table)
```
