## Supplementary software v0.2.1 for "Virtual control arms for paediatric myopia trials: external validation of axial-elongation models": kz1048.py

```
""" Python Character Mapping Codec kz1048 generated from 'MAPPINGS/VENDORS/MISC/KZ1048.TXT' with gencodec.py.

"""#"

import codecs

### Codec APIs

class Codec(codecs.Codec):

    def encode(self, input, errors='strict'):
        return codecs.charmap_encode(input, errors, encoding_table)

    def decode(self, input, errors='strict'):
        return codecs.charmap_decode(input, errors, decoding_table)

class IncrementalEncoder(codecs.IncrementalEncoder):
    def encode(self, input, final=False):
        return codecs.charmap_encode(input, self.errors, encoding_table)[0]

class IncrementalDecoder(codecs.IncrementalDecoder):
    def decode(self, input, final=False):
        return codecs.charmap_decode(input, self.errors, decoding_table)[0]

class StreamWriter(Codec, codecs.StreamWriter):
    pass

class StreamReader(Codec, codecs.StreamReader):
    pass

### encodings module API

def getregentry():
    return codecs.CodecInfo(
        name='kz1048',
        encode=Codec().encode,
        decode=Codec().decode,
        incrementalencoder=IncrementalEncoder,
        incrementaldecoder=IncrementalDecoder,
        streamreader=StreamReader,
        streamwriter=StreamWriter,
    )


### Decoding Table

decoding_table = (
    '\x00'      #  0x00 -> NULL
    '\x01'      #  0x01 -> START OF HEADING
    '\x02'      #  0x02 -> START OF TEXT
    '\x03'      #  0x03 -> END OF TEXT
    '\x04'      #  0x04 -> END OF TRANSMISSION
    '\x05'      #  0x05 -> ENQUIRY
    '\x06'      #  0x06 -> ACKNOWLEDGE
    '\x07'      #  0x07 -> BELL
    '\x08'      #  0x08 -> BACKSPACE
    '\t'        #  0x09 -> HORIZONTAL TABULATION
    '\n'        #  0x0A -> LINE FEED
    '\x0b'      #  0x0B -> VERTICAL TABULATION
    '\x0c'      #  0x0C -> FORM FEED
    '\r'        #  0x0D -> CARRIAGE RETURN
    '\x0e'      #  0x0E -> SHIFT OUT
    '\x0f'      #  0x0F -> SHIFT IN
    '\x10'      #  0x10 -> DATA LINK ESCAPE
    '\x11'      #  0x11 -> DEVICE CONTROL ONE
    '\x12'      #  0x12 -> DEVICE CONTROL TWO
    '\x13'      #  0x13 -> DEVICE CONTROL THREE
    '\x14'      #  0x14 -> DEVICE CONTROL FOUR
    '\x15'      #  0x15 -> NEGATIVE ACKNOWLEDGE
    '\x16'      #  0x16 -> SYNCHRONOUS IDLE
    '\x17'      #  0x17 -> END OF TRANSMISSION BLOCK
    '\x18'      #  0x18 -> CANCEL
    '\x19'      #  0x19 -> END OF MEDIUM
    '\x1a'      #  0x1A -> SUBSTITUTE
    '\x1b'      #  0x1B -> ESCAPE
    '\x1c'      #  0x1C -> FILE SEPARATOR
    '\x1d'      #  0x1D -> GROUP SEPARATOR
    '\x1e'      #  0x1E -> RECORD SEPARATOR
    '\x1f'      #  0x1F -> UNIT SEPARATOR
    ' '         #  0x20 -> SPACE
    '!'         #  0x21 -> EXCLAMATION MARK
    '"'         #  0x22 -> QUOTATION MARK
    '#'         #  0x23 -> NUMBER SIGN
    '$'         #  0x24 -> DOLLAR SIGN
    '%'         #  0x25 -> PERCENT SIGN
    '&'         #  0x26 -> AMPERSAND
    "'"         #  0x27 -> APOSTROPHE
    '('         #  0x28 -> LEFT PARENTHESIS
    ')'         #  0x29 -> RIGHT PARENTHESIS
    '*'         #  0x2A -> ASTERISK
    '+'         #  0x2B -> PLUS SIGN
    ','         #  0x2C -> COMMA
    '-'         #  0x2D -> HYPHEN-MINUS
    '.'         #  0x2E -> FULL STOP
    '/'         #  0x2F -> SOLIDUS
    '0'         #  0x30 -> DIGIT ZERO
    '1'         #  0x31 -> DIGIT ONE
    '2'         #  0x32 -> DIGIT TWO
    '3'         #  0x33 -> DIGIT THREE
    '4'         #  0x34 -> DIGIT FOUR
    '5'         #  0x35 -> DIGIT FIVE
    '6'         #  0x36 -> DIGIT SIX
    '7'         #  0x37 -> DIGIT SEVEN
    '8'         #  0x38 -> DIGIT EIGHT
    '9'         #  0x39 -> DIGIT NINE
    ':'         #  0x3A -> COLON
    ';'         #  0x3B -> SEMICOLON
    '<'         #  0x3C -> LESS-THAN SIGN
    '='         #  0x3D -> EQUALS SIGN
    '>'         #  0x3E -> GREATER-THAN SIGN
    '?'         #  0x3F -> QUESTION MARK
    '@'         #  0x40 -> COMMERCIAL AT
    'A'         #  0x41 -> LATIN CAPITAL LETTER A
    'B'         #  0x42 -> LATIN CAPITAL LETTER B
    'C'         #  0x43 -> LATIN CAPITAL LETTER C
    'D'         #  0x44 -> LATIN CAPITAL LETTER D
    'E'         #  0x45 -> LATIN CAPITAL LETTER E
    'F'         #  0x46 -> LATIN CAPITAL LETTER F
    'G'         #  0x47 -> LATIN CAPITAL LETTER G
    'H'         #  0x48 -> LATIN CAPITAL LETTER H
    'I'         #  0x49 -> LATIN CAPITAL LETTER I
    'J'         #  0x4A -> LATIN CAPITAL LETTER J
    'K'         #  0x4B -> LATIN CAPITAL LETTER K
    'L'         #  0x4C -> LATIN CAPITAL LETTER L
    'M'         #  0x4D -> LATIN CAPITAL LETTER M
    'N'         #  0x4E -> LATIN CAPITAL LETTER N
    'O'         #  0x4F -> LATIN CAPITAL LETTER O
    'P'         #  0x50 -> LATIN CAPITAL LETTER P
    'Q'         #  0x51 -> LATIN CAPITAL LETTER Q
    'R'         #  0x52 -> LATIN CAPITAL LETTER R
    'S'         #  0x53 -> LATIN CAPITAL LETTER S
    'T'         #  0x54 -> LATIN CAPITAL LETTER T
    'U'         #  0x55 -> LATIN CAPITAL LETTER U
    'V'         #  0x56 -> LATIN CAPITAL LETTER V
    'W'         #  0x57 -> LATIN CAPITAL LETTER W
    'X'         #  0x58 -> LATIN CAPITAL LETTER X
    'Y'         #  0x59 -> LATIN CAPITAL LETTER Y
    'Z'         #  0x5A -> LATIN CAPITAL LETTER Z
    '['         #  0x5B -> LEFT SQUARE BRACKET
    '\\'        #  0x5C -> REVERSE SOLIDUS
    ']'         #  0x5D -> RIGHT SQUARE BRACKET
    '^'         #  0x5E -> CIRCUMFLEX ACCENT
    '_'         #  0x5F -> LOW LINE
    '`'         #  0x60 -> GRAVE ACCENT
    'a'         #  0x61 -> LATIN SMALL LETTER A
    'b'         #  0x62 -> LATIN SMALL LETTER B
    'c'         #  0x63 -> LATIN SMALL LETTER C
    'd'         #  0x64 -> LATIN SMALL LETTER D
    'e'         #  0x65 -> LATIN SMALL LETTER E
    'f'         #  0x66 -> LATIN SMALL LETTER F
    'g'         #  0x67 -> LATIN SMALL LETTER G
    'h'         #  0x68 -> LATIN SMALL LETTER H
    'i'         #  0x69 -> LATIN SMALL LETTER I
    'j'         #  0x6A -> LATIN SMALL LETTER J
    'k'         #  0x6B -> LATIN SMALL LETTER K
    'l'         #  0x6C -> LATIN SMALL LETTER L
    'm'         #  0x6D -> LATIN SMALL LETTER M
    'n'         #  0x6E -> LATIN SMALL LETTER N
    'o'         #  0x6F -> LATIN SMALL LETTER O
    'p'         #  0x70 -> LATIN SMALL LETTER P
    'q'         #  0x71 -> LATIN SMALL LETTER Q
    'r'         #  0x72 -> LATIN SMALL LETTER R
    's'         #  0x73 -> LATIN SMALL LETTER S
    't'         #  0x74 -> LATIN SMALL LETTER T
    'u'         #  0x75 -> LATIN SMALL LETTER U
    'v'         #  0x76 -> LATIN SMALL LETTER V
    'w'         #  0x77 -> LATIN SMALL LETTER W
    'x'         #  0x78 -> LATIN SMALL LETTER X
    'y'         #  0x79 -> LATIN SMALL LETTER Y
    'z'         #  0x7A -> LATIN SMALL LETTER Z
    '{'         #  0x7B -> LEFT CURLY BRACKET
    '|'         #  0x7C -> VERTICAL LINE
    '}'         #  0x7D -> RIGHT CURLY BRACKET
    '~'         #  0x7E -> TILDE
    '\x7f'      #  0x7F -> DELETE
    '\u0402'    #  0x80 -> CYRILLIC CAPITAL LETTER DJE
    '\u0403'    #  0x81 -> CYRILLIC CAPITAL LETTER GJE
    '\u201a'    #  0x82 -> SINGLE LOW-9 QUOTATION MARK
    '\u0453'    #  0x83 -> CYRILLIC SMALL LETTER GJE
    '\u201e'    #  0x84 -> DOUBLE LOW-9 QUOTATION MARK
    '\u2026'    #  0x85 -> HORIZONTAL ELLIPSIS
    '\u2020'    #  0x86 -> DAGGER
    '\u2021'    #  0x87 -> DOUBLE DAGGER
    '\u20ac'    #  0x88 -> EURO SIGN
    '\u2030'    #  0x89 -> PER MILLE SIGN
    '\u0409'    #  0x8A -> CYRILLIC CAPITAL LETTER LJE
    '\u2039'    #  0x8B -> SINGLE LEFT-POINTING ANGLE QUOTATION MARK
    '\u040a'    #  0x8C -> CYRILLIC CAPITAL LETTER NJE
    '\u049a'    #  0x8D -> CYRILLIC CAPITAL LETTER KA WITH DESCENDER
    '\u04ba'    #  0x8E -> CYRILLIC CAPITAL LETTER SHHA
    '\u040f'    #  0x8F -> CYRILLIC CAPITAL LETTER DZHE
    '\u0452'    #  0x90 -> CYRILLIC SMALL LETTER DJE
    '\u2018'    #  0x91 -> LEFT SINGLE QUOTATION MARK
    '\u2019'    #  0x92 -> RIGHT SINGLE QUOTATION MARK
    '\u201c'    #  0x93 -> LEFT DOUBLE QUOTATION MARK
    '\u201d'    #  0x94 -> RIGHT DOUBLE QUOTATION MARK
    '\u2022'    #  0x95 -> BULLET
    '\u2013'    #  0x96 -> EN DASH
    '\u2014'    #  0x97 -> EM DASH
    '\ufffe'    #  0x98 -> UNDEFINED
    '\u2122'    #  0x99 -> TRADE MARK SIGN
    '\u0459'    #  0x9A -> CYRILLIC SMALL LETTER LJE
    '\u203a'    #  0x9B -> SINGLE RIGHT-POINTING ANGLE QUOTATION MARK
    '\u045a'    #  0x9C -> CYRILLIC SMALL LETTER NJE
    '\u049b'    #  0x9D -> CYRILLIC SMALL LETTER KA WITH DESCENDER
    '\u04bb'    #  0x9E -> CYRILLIC SMALL LETTER SHHA
    '\u045f'    #  0x9F -> CYRILLIC SMALL LETTER DZHE
    '\xa0'      #  0xA0 -> NO-BREAK SPACE
    '\u04b0'    #  0xA1 -> CYRILLIC CAPITAL LETTER STRAIGHT U WITH STROKE
    '\u04b1'    #  0xA2 -> CYRILLIC SMALL LETTER STRAIGHT U WITH STROKE
    '\u04d8'    #  0xA3 -> CYRILLIC CAPITAL LETTER SCHWA
    '\xa4'      #  0xA4 -> CURRENCY SIGN
    '\u04e8'    #  0xA5 -> CYRILLIC CAPITAL LETTER BARRED O
    '\xa6'      #  0xA6 -> BROKEN BAR
    '\xa7'      #  0xA7 -> SECTION SIGN
    '\u0401'    #  0xA8 -> CYRILLIC CAPITAL LETTER IO
    '\xa9'      #  0xA9 -> COPYRIGHT SIGN
    '\u0492'    #  0xAA -> CYRILLIC CAPITAL LETTER GHE WITH STROKE
    '\xab'      #  0xAB -> LEFT-POINTING DOUBLE ANGLE QUOTATION MARK
    '\xac'      #  0xAC -> NOT SIGN
    '\xad'      #  0xAD -> SOFT HYPHEN
    '\xae'      #  0xAE -> REGISTERED SIGN
    '\u04ae'    #  0xAF -> CYRILLIC CAPITAL LETTER STRAIGHT U
    '\xb0'      #  0xB0 -> DEGREE SIGN
    '\xb1'      #  0xB1 -> PLUS-MINUS SIGN
    '\u0406'    #  0xB2 -> CYRILLIC CAPITAL LETTER BYELORUSSIAN-UKRAINIAN I
    '\u0456'    #  0xB3 -> CYRILLIC SMALL LETTER BYELORUSSIAN-UKRAINIAN I
    '\u04e9'    #  0xB4 -> CYRILLIC SMALL LETTER BARRED O
    '\xb5'      #  0xB5 -> MICRO SIGN
    '\xb6'      #  0xB6 -> PILCROW SIGN
    '\xb7'      #  0xB7 -> MIDDLE DOT
    '\u0451'    #  0xB8 -> CYRILLIC SMALL LETTER IO
    '\u2116'    #  0xB9 -> NUMERO SIGN
    '\u0493'    #  0xBA -> CYRILLIC SMALL LETTER GHE WITH STROKE
    '\xbb'      #  0xBB -> RIGHT-POINTING DOUBLE ANGLE QUOTATION MARK
    '\u04d9'    #  0xBC -> CYRILLIC SMALL LETTER SCHWA
    '\u04a2'    #  0xBD -> CYRILLIC CAPITAL LETTER EN WITH DESCENDER
    '\u04a3'    #  0xBE -> CYRILLIC SMALL LETTER EN WITH DESCENDER
    '\u04af'    #  0xBF -> CYRILLIC SMALL LETTER STRAIGHT U
    '\u0410'    #  0xC0 -> CYRILLIC CAPITAL LETTER A
    '\u0411'    #  0xC1 -> CYRILLIC CAPITAL LETTER BE
    '\u0412'    #  0xC2 -> CYRILLIC CAPITAL LETTER VE
    '\u0413'    #  0xC3 -> CYRILLIC CAPITAL LETTER GHE
    '\u0414'    #  0xC4 -> CYRILLIC CAPITAL LETTER DE
    '\u0415'    #  0xC5 -> CYRILLIC CAPITAL LETTER IE
    '\u0416'    #  0xC6 -> CYRILLIC CAPITAL LETTER ZHE
    '\u0417'    #  0xC7 -> CYRILLIC CAPITAL LETTER ZE
    '\u0418'    #  0xC8 -> CYRILLIC CAPITAL LETTER I
    '\u0419'    #  0xC9 -> CYRILLIC CAPITAL LETTER SHORT I
    '\u041a'    #  0xCA -> CYRILLIC CAPITAL LETTER KA
    '\u041b'    #  0xCB -> CYRILLIC CAPITAL LETTER EL
    '\u041c'    #  0xCC -> CYRILLIC CAPITAL LETTER EM
    '\u041d'    #  0xCD -> CYRILLIC CAPITAL LETTER EN
    '\u041e'    #  0xCE -> CYRILLIC CAPITAL LETTER O
    '\u041f'    #  0xCF -> CYRILLIC CAPITAL LETTER PE
    '\u0420'    #  0xD0 -> CYRILLIC CAPITAL LETTER ER
    '\u0421'    #  0xD1 -> CYRILLIC CAPITAL LETTER ES
    '\u0422'    #  0xD2 -> CYRILLIC CAPITAL LETTER TE
    '\u0423'    #  0xD3 -> CYRILLIC CAPITAL LETTER U
    '\u0424'    #  0xD4 -> CYRILLIC CAPITAL LETTER EF
    '\u0425'    #  0xD5 -> CYRILLIC CAPITAL LETTER HA
    '\u0426'    #  0xD6 -> CYRILLIC CAPITAL LETTER TSE
    '\u0427'    #  0xD7 -> CYRILLIC CAPITAL LETTER CHE
    '\u0428'    #  0xD8 -> CYRILLIC CAPITAL LETTER SHA
    '\u0429'    #  0xD9 -> CYRILLIC CAPITAL LETTER SHCHA
    '\u042a'    #  0xDA -> CYRILLIC CAPITAL LETTER HARD SIGN
    '\u042b'    #  0xDB -> CYRILLIC CAPITAL LETTER YERU
    '\u042c'    #  0xDC -> CYRILLIC CAPITAL LETTER SOFT SIGN
    '\u042d'    #  0xDD -> CYRILLIC CAPITAL LETTER E
    '\u042e'    #  0xDE -> CYRILLIC CAPITAL LETTER YU
    '\u042f'    #  0xDF -> CYRILLIC CAPITAL LETTER YA
    '\u0430'    #  0xE0 -> CYRILLIC SMALL LETTER A
    '\u0431'    #  0xE1 -> CYRILLIC SMALL LETTER BE
    '\u0432'    #  0xE2 -> CYRILLIC SMALL LETTER VE
    '\u0433'    #  0xE3 -> CYRILLIC SMALL LETTER GHE
    '\u0434'    #  0xE4 -> CYRILLIC SMALL LETTER DE
    '\u0435'    #  0xE5 -> CYRILLIC SMALL LETTER IE
    '\u0436'    #  0xE6 -> CYRILLIC SMALL LETTER ZHE
    '\u0437'    #  0xE7 -> CYRILLIC SMALL LETTER ZE
    '\u0438'    #  0xE8 -> CYRILLIC SMALL LETTER I
    '\u0439'    #  0xE9 -> CYRILLIC SMALL LETTER SHORT I
    '\u043a'    #  0xEA -> CYRILLIC SMALL LETTER KA
    '\u043b'    #  0xEB -> CYRILLIC SMALL LETTER EL
    '\u043c'    #  0xEC -> CYRILLIC SMALL LETTER EM
    '\u043d'    #  0xED -> CYRILLIC SMALL LETTER EN
    '\u043e'    #  0xEE -> CYRILLIC SMALL LETTER O
    '\u043f'    #  0xEF -> CYRILLIC SMALL LETTER PE
    '\u0440'    #  0xF0 -> CYRILLIC SMALL LETTER ER
    '\u0441'    #  0xF1 -> CYRILLIC SMALL LETTER ES
    '\u0442'    #  0xF2 -> CYRILLIC SMALL LETTER TE
    '\u0443'    #  0xF3 -> CYRILLIC SMALL LETTER U
    '\u0444'    #  0xF4 -> CYRILLIC SMALL LETTER EF
    '\u0445'    #  0xF5 -> CYRILLIC SMALL LETTER HA
    '\u0446'    #  0xF6 -> CYRILLIC SMALL LETTER TSE
    '\u0447'    #  0xF7 -> CYRILLIC SMALL LETTER CHE
    '\u0448'    #  0xF8 -> CYRILLIC SMALL LETTER SHA
    '\u0449'    #  0xF9 -> CYRILLIC SMALL LETTER SHCHA
    '\u044a'    #  0xFA -> CYRILLIC SMALL LETTER HARD SIGN
    '\u044b'    #  0xFB -> CYRILLIC SMALL LETTER YERU
    '\u044c'    #  0xFC -> CYRILLIC SMALL LETTER SOFT SIGN
    '\u044d'    #  0xFD -> CYRILLIC SMALL LETTER E
    '\u044e'    #  0xFE -> CYRILLIC SMALL LETTER YU
    '\u044f'    #  0xFF -> CYRILLIC SMALL LETTER YA
)

### Encoding table
encoding_table = codecs.charmap_build(decoding_table)
```
