## Supplementary software v0.2.1 for "Virtual control arms for paediatric myopia trials: external validation of axial-elongation models": latin_1.py

```
""" Python 'latin-1' Codec


Written by Marc-Andre Lemburg (mal@lemburg.com).

(c) Copyright CNRI, All Rights Reserved. NO WARRANTY.

"""
import codecs

### Codec APIs

class Codec(codecs.Codec):

    # Note: Binding these as C functions will result in the class not
    # converting them to methods. This is intended.
    encode = codecs.latin_1_encode
    decode = codecs.latin_1_decode

class IncrementalEncoder(codecs.IncrementalEncoder):
    def encode(self, input, final=False):
        return codecs.latin_1_encode(input,self.errors)[0]

class IncrementalDecoder(codecs.IncrementalDecoder):
    def decode(self, input, final=False):
        return codecs.latin_1_decode(input,self.errors)[0]

class StreamWriter(Codec,codecs.StreamWriter):
    pass

class StreamReader(Codec,codecs.StreamReader):
    pass

class StreamConverter(StreamWriter,StreamReader):

    encode = codecs.latin_1_decode
    decode = codecs.latin_1_encode

### encodings module API

def getregentry():
    return codecs.CodecInfo(
        name='iso8859-1',
        encode=Codec.encode,
        decode=Codec.decode,
        incrementalencoder=IncrementalEncoder,
        incrementaldecoder=IncrementalDecoder,
        streamreader=StreamReader,
        streamwriter=StreamWriter,
    )
```
