## Supplementary software v0.2.1 for "Virtual control arms for paediatric myopia trials: external validation of axial-elongation models": mac_arabic.py

```
""" Python Character Mapping Codec generated from 'VENDORS/APPLE/ARABIC.TXT' with gencodec.py.

"""#"

import codecs

### Codec APIs

class Codec(codecs.Codec):

    def encode(self,input,errors='strict'):
        return codecs.charmap_encode(input,errors,encoding_map)

    def decode(self,input,errors='strict'):
        return codecs.charmap_decode(input,errors,decoding_table)

class IncrementalEncoder(codecs.IncrementalEncoder):
    def encode(self, input, final=False):
        return codecs.charmap_encode(input,self.errors,encoding_map)[0]

class IncrementalDecoder(codecs.IncrementalDecoder):
    def decode(self, input, final=False):
        return codecs.charmap_decode(input,self.errors,decoding_table)[0]

class StreamWriter(Codec,codecs.StreamWriter):
    pass

class StreamReader(Codec,codecs.StreamReader):
    pass

### encodings module API

def getregentry():
    return codecs.CodecInfo(
        name='mac-arabic',
        encode=Codec().encode,
        decode=Codec().decode,
        incrementalencoder=IncrementalEncoder,
        incrementaldecoder=IncrementalDecoder,
        streamreader=StreamReader,
        streamwriter=StreamWriter,
    )

### Decoding Map

decoding_map = codecs.make_identity_dict(range(256))
decoding_map.update({
    0x0080: 0x00c4,     #  LATIN CAPITAL LETTER A WITH DIAERESIS
    0x0081: 0x00a0,     #  NO-BREAK SPACE, right-left
    0x0082: 0x00c7,     #  LATIN CAPITAL LETTER C WITH CEDILLA
    0x0083: 0x00c9,     #  LATIN CAPITAL LETTER E WITH ACUTE
    0x0084: 0x00d1,     #  LATIN CAPITAL LETTER N WITH TILDE
    0x0085: 0x00d6,     #  LATIN CAPITAL LETTER O WITH DIAERESIS
    0x0086: 0x00dc,     #  LATIN CAPITAL LETTER U WITH DIAERESIS
    0x0087: 0x00e1,     #  LATIN SMALL LETTER A WITH ACUTE
    0x0088: 0x00e0,     #  LATIN SMALL LETTER A WITH GRAVE
    0x0089: 0x00e2,     #  LATIN SMALL LETTER A WITH CIRCUMFLEX
    0x008a: 0x00e4,     #  LATIN SMALL LETTER A WITH DIAERESIS
    0x008b: 0x06ba,     #  ARABIC LETTER NOON GHUNNA
    0x008c: 0x00ab,     #  LEFT-POINTING DOUBLE ANGLE QUOTATION MARK, right-left
    0x008d: 0x00e7,     #  LATIN SMALL LETTER C WITH CEDILLA
    0x008e: 0x00e9,     #  LATIN SMALL LETTER E WITH ACUTE
    0x008f: 0x00e8,     #  LATIN SMALL LETTER E WITH GRAVE
    0x0090: 0x00ea,     #  LATIN SMALL LETTER E WITH CIRCUMFLEX
    0x0091: 0x00eb,     #  LATIN SMALL LETTER E WITH DIAERESIS
    0x0092: 0x00ed,     #  LATIN SMALL LETTER I WITH ACUTE
    0x0093: 0x2026,     #  HORIZONTAL ELLIPSIS, right-left
    0x0094: 0x00ee,     #  LATIN SMALL LETTER I WITH CIRCUMFLEX
    0x0095: 0x00ef,     #  LATIN SMALL LETTER I WITH DIAERESIS
    0x0096: 0x00f1,     #  LATIN SMALL LETTER N WITH TILDE
    0x0097: 0x00f3,     #  LATIN SMALL LETTER O WITH ACUTE
    0x0098: 0x00bb,     #  RIGHT-POINTING DOUBLE ANGLE QUOTATION MARK, right-left
    0x0099: 0x00f4,     #  LATIN SMALL LETTER O WITH CIRCUMFLEX
    0x009a: 0x00f6,     #  LATIN SMALL LETTER O WITH DIAERESIS
    0x009b: 0x00f7,     #  DIVISION SIGN, right-left
    0x009c: 0x00fa,     #  LATIN SMALL LETTER U WITH ACUTE
    0x009d: 0x00f9,     #  LATIN SMALL LETTER U WITH GRAVE
    0x009e: 0x00fb,     #  LATIN SMALL LETTER U WITH CIRCUMFLEX
    0x009f: 0x00fc,     #  LATIN SMALL LETTER U WITH DIAERESIS
    0x00a0: 0x0020,     #  SPACE, right-left
    0x00a1: 0x0021,     #  EXCLAMATION MARK, right-left
    0x00a2: 0x0022,     #  QUOTATION MARK, right-left
    0x00a3: 0x0023,     #  NUMBER SIGN, right-left
    0x00a4: 0x0024,     #  DOLLAR SIGN, right-left
    0x00a5: 0x066a,     #  ARABIC PERCENT SIGN
    0x00a6: 0x0026,     #  AMPERSAND, right-left
    0x00a7: 0x0027,     #  APOSTROPHE, right-left
    0x00a8: 0x0028,     #  LEFT PARENTHESIS, right-left
    0x00a9: 0x0029,     #  RIGHT PARENTHESIS, right-left
    0x00aa: 0x002a,     #  ASTERISK, right-left
    0x00ab: 0x002b,     #  PLUS SIGN, right-left
    0x00ac: 0x060c,     #  ARABIC COMMA
    0x00ad: 0x002d,     #  HYPHEN-MINUS, right-left
    0x00ae: 0x002e,     #  FULL STOP, right-left
    0x00af: 0x002f,     #  SOLIDUS, right-left
    0x00b0: 0x0660,     #  ARABIC-INDIC DIGIT ZERO, right-left (need override)
    0x00b1: 0x0661,     #  ARABIC-INDIC DIGIT ONE, right-left (need override)
    0x00b2: 0x0662,     #  ARABIC-INDIC DIGIT TWO, right-left (need override)
    0x00b3: 0x0663,     #  ARABIC-INDIC DIGIT THREE, right-left (need override)
    0x00b4: 0x0664,     #  ARABIC-INDIC DIGIT FOUR, right-left (need override)
    0x00b5: 0x0665,     #  ARABIC-INDIC DIGIT FIVE, right-left (need override)
    0x00b6: 0x0666,     #  ARABIC-INDIC DIGIT SIX, right-left (need override)
    0x00b7: 0x0667,     #  ARABIC-INDIC DIGIT SEVEN, right-left (need override)
    0x00b8: 0x0668,     #  ARABIC-INDIC DIGIT EIGHT, right-left (need override)
    0x00b9: 0x0669,     #  ARABIC-INDIC DIGIT NINE, right-left (need override)
    0x00ba: 0x003a,     #  COLON, right-left
    0x00bb: 0x061b,     #  ARABIC SEMICOLON
    0x00bc: 0x003c,     #  LESS-THAN SIGN, right-left
    0x00bd: 0x003d,     #  EQUALS SIGN, right-left
    0x00be: 0x003e,     #  GREATER-THAN SIGN, right-left
    0x00bf: 0x061f,     #  ARABIC QUESTION MARK
    0x00c0: 0x274a,     #  EIGHT TEARDROP-SPOKED PROPELLER ASTERISK, right-left
    0x00c1: 0x0621,     #  ARABIC LETTER HAMZA
    0x00c2: 0x0622,     #  ARABIC LETTER ALEF WITH MADDA ABOVE
    0x00c3: 0x0623,     #  ARABIC LETTER ALEF WITH HAMZA ABOVE
    0x00c4: 0x0624,     #  ARABIC LETTER WAW WITH HAMZA ABOVE
    0x00c5: 0x0625,     #  ARABIC LETTER ALEF WITH HAMZA BELOW
    0x00c6: 0x0626,     #  ARABIC LETTER YEH WITH HAMZA ABOVE
    0x00c7: 0x0627,     #  ARABIC LETTER ALEF
    0x00c8: 0x0628,     #  ARABIC LETTER BEH
    0x00c9: 0x0629,     #  ARABIC LETTER TEH MARBUTA
    0x00ca: 0x062a,     #  ARABIC LETTER TEH
    0x00cb: 0x062b,     #  ARABIC LETTER THEH
    0x00cc: 0x062c,     #  ARABIC LETTER JEEM
    0x00cd: 0x062d,     #  ARABIC LETTER HAH
    0x00ce: 0x062e,     #  ARABIC LETTER KHAH
    0x00cf: 0x062f,     #  ARABIC LETTER DAL
    0x00d0: 0x0630,     #  ARABIC LETTER THAL
    0x00d1: 0x0631,     #  ARABIC LETTER REH
    0x00d2: 0x0632,     #  ARABIC LETTER ZAIN
    0x00d3: 0x0633,     #  ARABIC LETTER SEEN
    0x00d4: 0x0634,     #  ARABIC LETTER SHEEN
    0x00d5: 0x0635,     #  ARABIC LETTER SAD
    0x00d6: 0x0636,     #  ARABIC LETTER DAD
    0x00d7: 0x0637,     #  ARABIC LETTER TAH
    0x00d8: 0x0638,     #  ARABIC LETTER ZAH
    0x00d9: 0x0639,     #  ARABIC LETTER AIN
    0x00da: 0x063a,     #  ARABIC LETTER GHAIN
    0x00db: 0x005b,     #  LEFT SQUARE BRACKET, right-left
    0x00dc: 0x005c,     #  REVERSE SOLIDUS, right-left
    0x00dd: 0x005d,     #  RIGHT SQUARE BRACKET, right-left
    0x00de: 0x005e,     #  CIRCUMFLEX ACCENT, right-left
    0x00df: 0x005f,     #  LOW LINE, right-left
    0x00e0: 0x0640,     #  ARABIC TATWEEL
    0x00e1: 0x0641,     #  ARABIC LETTER FEH
    0x00e2: 0x0642,     #  ARABIC LETTER QAF
    0x00e3: 0x0643,     #  ARABIC LETTER KAF
    0x00e4: 0x0644,     #  ARABIC LETTER LAM
    0x00e5: 0x0645,     #  ARABIC LETTER MEEM
    0x00e6: 0x0646,     #  ARABIC LETTER NOON
    0x00e7: 0x0647,     #  ARABIC LETTER HEH
    0x00e8: 0x0648,     #  ARABIC LETTER WAW
    0x00e9: 0x0649,     #  ARABIC LETTER ALEF MAKSURA
    0x00ea: 0x064a,     #  ARABIC LETTER YEH
    0x00eb: 0x064b,     #  ARABIC FATHATAN
    0x00ec: 0x064c,     #  ARABIC DAMMATAN
    0x00ed: 0x064d,     #  ARABIC KASRATAN
    0x00ee: 0x064e,     #  ARABIC FATHA
    0x00ef: 0x064f,     #  ARABIC DAMMA
    0x00f0: 0x0650,     #  ARABIC KASRA
    0x00f1: 0x0651,     #  ARABIC SHADDA
    0x00f2: 0x0652,     #  ARABIC SUKUN
    0x00f3: 0x067e,     #  ARABIC LETTER PEH
    0x00f4: 0x0679,     #  ARABIC LETTER TTEH
    0x00f5: 0x0686,     #  ARABIC LETTER TCHEH
    0x00f6: 0x06d5,     #  ARABIC LETTER AE
    0x00f7: 0x06a4,     #  ARABIC LETTER VEH
    0x00f8: 0x06af,     #  ARABIC LETTER GAF
    0x00f9: 0x0688,     #  ARABIC LETTER DDAL
    0x00fa: 0x0691,     #  ARABIC LETTER RREH
    0x00fb: 0x007b,     #  LEFT CURLY BRACKET, right-left
    0x00fc: 0x007c,     #  VERTICAL LINE, right-left
    0x00fd: 0x007d,     #  RIGHT CURLY BRACKET, right-left
    0x00fe: 0x0698,     #  ARABIC LETTER JEH
    0x00ff: 0x06d2,     #  ARABIC LETTER YEH BARREE
})

### Decoding Table

decoding_table = (
    '\x00'     #  0x0000 -> CONTROL CHARACTER
    '\x01'     #  0x0001 -> CONTROL CHARACTER
    '\x02'     #  0x0002 -> CONTROL CHARACTER
    '\x03'     #  0x0003 -> CONTROL CHARACTER
    '\x04'     #  0x0004 -> CONTROL CHARACTER
    '\x05'     #  0x0005 -> CONTROL CHARACTER
    '\x06'     #  0x0006 -> CONTROL CHARACTER
    '\x07'     #  0x0007 -> CONTROL CHARACTER
    '\x08'     #  0x0008 -> CONTROL CHARACTER
    '\t'       #  0x0009 -> CONTROL CHARACTER
    '\n'       #  0x000a -> CONTROL CHARACTER
    '\x0b'     #  0x000b -> CONTROL CHARACTER
    '\x0c'     #  0x000c -> CONTROL CHARACTER
    '\r'       #  0x000d -> CONTROL CHARACTER
    '\x0e'     #  0x000e -> CONTROL CHARACTER
    '\x0f'     #  0x000f -> CONTROL CHARACTER
    '\x10'     #  0x0010 -> CONTROL CHARACTER
    '\x11'     #  0x0011 -> CONTROL CHARACTER
    '\x12'     #  0x0012 -> CONTROL CHARACTER
    '\x13'     #  0x0013 -> CONTROL CHARACTER
    '\x14'     #  0x0014 -> CONTROL CHARACTER
    '\x15'     #  0x0015 -> CONTROL CHARACTER
    '\x16'     #  0x0016 -> CONTROL CHARACTER
    '\x17'     #  0x0017 -> CONTROL CHARACTER
    '\x18'     #  0x0018 -> CONTROL CHARACTER
    '\x19'     #  0x0019 -> CONTROL CHARACTER
    '\x1a'     #  0x001a -> CONTROL CHARACTER
    '\x1b'     #  0x001b -> CONTROL CHARACTER
    '\x1c'     #  0x001c -> CONTROL CHARACTER
    '\x1d'     #  0x001d -> CONTROL CHARACTER
    '\x1e'     #  0x001e -> CONTROL CHARACTER
    '\x1f'     #  0x001f -> CONTROL CHARACTER
    ' '        #  0x0020 -> SPACE, left-right
    '!'        #  0x0021 -> EXCLAMATION MARK, left-right
    '"'        #  0x0022 -> QUOTATION MARK, left-right
    '#'        #  0x0023 -> NUMBER SIGN, left-right
    '$'        #  0x0024 -> DOLLAR SIGN, left-right
    '%'        #  0x0025 -> PERCENT SIGN, left-right
    '&'        #  0x0026 -> AMPERSAND, left-right
    "'"        #  0x0027 -> APOSTROPHE, left-right
    '('        #  0x0028 -> LEFT PARENTHESIS, left-right
    ')'        #  0x0029 -> RIGHT PARENTHESIS, left-right
    '*'        #  0x002a -> ASTERISK, left-right
    '+'        #  0x002b -> PLUS SIGN, left-right
    ','        #  0x002c -> COMMA, left-right; in Arabic-script context, displayed as 0x066C ARABIC THOUSANDS SEPARATOR
    '-'        #  0x002d -> HYPHEN-MINUS, left-right
    '.'        #  0x002e -> FULL STOP, left-right; in Arabic-script context, displayed as 0x066B ARABIC DECIMAL SEPARATOR
    '/'        #  0x002f -> SOLIDUS, left-right
    '0'        #  0x0030 -> DIGIT ZERO;  in Arabic-script context, displayed as 0x0660 ARABIC-INDIC DIGIT ZERO
    '1'        #  0x0031 -> DIGIT ONE;   in Arabic-script context, displayed as 0x0661 ARABIC-INDIC DIGIT ONE
    '2'        #  0x0032 -> DIGIT TWO;   in Arabic-script context, displayed as 0x0662 ARABIC-INDIC DIGIT TWO
    '3'        #  0x0033 -> DIGIT THREE; in Arabic-script context, displayed as 0x0663 ARABIC-INDIC DIGIT THREE
    '4'        #  0x0034 -> DIGIT FOUR;  in Arabic-script context, displayed as 0x0664 ARABIC-INDIC DIGIT FOUR
    '5'        #  0x0035 -> DIGIT FIVE;  in Arabic-script context, displayed as 0x0665 ARABIC-INDIC DIGIT FIVE
    '6'        #  0x0036 -> DIGIT SIX;   in Arabic-script context, displayed as 0x0666 ARABIC-INDIC DIGIT SIX
    '7'        #  0x0037 -> DIGIT SEVEN; in Arabic-script context, displayed as 0x0667 ARABIC-INDIC DIGIT SEVEN
    '8'        #  0x0038 -> DIGIT EIGHT; in Arabic-script context, displayed as 0x0668 ARABIC-INDIC DIGIT EIGHT
    '9'        #  0x0039 -> DIGIT NINE;  in Arabic-script context, displayed as 0x0669 ARABIC-INDIC DIGIT NINE
    ':'        #  0x003a -> COLON, left-right
    ';'        #  0x003b -> SEMICOLON, left-right
    '<'        #  0x003c -> LESS-THAN SIGN, left-right
    '='        #  0x003d -> EQUALS SIGN, left-right
    '>'        #  0x003e -> GREATER-THAN SIGN, left-right
    '?'        #  0x003f -> QUESTION MARK, left-right
    '@'        #  0x0040 -> COMMERCIAL AT
    'A'        #  0x0041 -> LATIN CAPITAL LETTER A
    'B'        #  0x0042 -> LATIN CAPITAL LETTER B
    'C'        #  0x0043 -> LATIN CAPITAL LETTER C
    'D'        #  0x0044 -> LATIN CAPITAL LETTER D
    'E'        #  0x0045 -> LATIN CAPITAL LETTER E
    'F'        #  0x0046 -> LATIN CAPITAL LETTER F
    'G'        #  0x0047 -> LATIN CAPITAL LETTER G
    'H'        #  0x0048 -> LATIN CAPITAL LETTER H
    'I'        #  0x0049 -> LATIN CAPITAL LETTER I
    'J'        #  0x004a -> LATIN CAPITAL LETTER J
    'K'        #  0x004b -> LATIN CAPITAL LETTER K
    'L'        #  0x004c -> LATIN CAPITAL LETTER L
    'M'        #  0x004d -> LATIN CAPITAL LETTER M
    'N'        #  0x004e -> LATIN CAPITAL LETTER N
    'O'        #  0x004f -> LATIN CAPITAL LETTER O
    'P'        #  0x0050 -> LATIN CAPITAL LETTER P
    'Q'        #  0x0051 -> LATIN CAPITAL LETTER Q
    'R'        #  0x0052 -> LATIN CAPITAL LETTER R
    'S'        #  0x0053 -> LATIN CAPITAL LETTER S
    'T'        #  0x0054 -> LATIN CAPITAL LETTER T
    'U'        #  0x0055 -> LATIN CAPITAL LETTER U
    'V'        #  0x0056 -> LATIN CAPITAL LETTER V
    'W'        #  0x0057 -> LATIN CAPITAL LETTER W
    'X'        #  0x0058 -> LATIN CAPITAL LETTER X
    'Y'        #  0x0059 -> LATIN CAPITAL LETTER Y
    'Z'        #  0x005a -> LATIN CAPITAL LETTER Z
    '['        #  0x005b -> LEFT SQUARE BRACKET, left-right
    '\\'       #  0x005c -> REVERSE SOLIDUS, left-right
    ']'        #  0x005d -> RIGHT SQUARE BRACKET, left-right
    '^'        #  0x005e -> CIRCUMFLEX ACCENT, left-right
    '_'        #  0x005f -> LOW LINE, left-right
    '`'        #  0x0060 -> GRAVE ACCENT
    'a'        #  0x0061 -> LATIN SMALL LETTER A
    'b'        #  0x0062 -> LATIN SMALL LETTER B
    'c'        #  0x0063 -> LATIN SMALL LETTER C
    'd'        #  0x0064 -> LATIN SMALL LETTER D
    'e'        #  0x0065 -> LATIN SMALL LETTER E
    'f'        #  0x0066 -> LATIN SMALL LETTER F
    'g'        #  0x0067 -> LATIN SMALL LETTER G
    'h'        #  0x0068 -> LATIN SMALL LETTER H
    'i'        #  0x0069 -> LATIN SMALL LETTER I
    'j'        #  0x006a -> LATIN SMALL LETTER J
    'k'        #  0x006b -> LATIN SMALL LETTER K
    'l'        #  0x006c -> LATIN SMALL LETTER L
    'm'        #  0x006d -> LATIN SMALL LETTER M
    'n'        #  0x006e -> LATIN SMALL LETTER N
    'o'        #  0x006f -> LATIN SMALL LETTER O
    'p'        #  0x0070 -> LATIN SMALL LETTER P
    'q'        #  0x0071 -> LATIN SMALL LETTER Q
    'r'        #  0x0072 -> LATIN SMALL LETTER R
    's'        #  0x0073 -> LATIN SMALL LETTER S
    't'        #  0x0074 -> LATIN SMALL LETTER T
    'u'        #  0x0075 -> LATIN SMALL LETTER U
    'v'        #  0x0076 -> LATIN SMALL LETTER V
    'w'        #  0x0077 -> LATIN SMALL LETTER W
    'x'        #  0x0078 -> LATIN SMALL LETTER X
    'y'        #  0x0079 -> LATIN SMALL LETTER Y
    'z'        #  0x007a -> LATIN SMALL LETTER Z
    '{'        #  0x007b -> LEFT CURLY BRACKET, left-right
    '|'        #  0x007c -> VERTICAL LINE, left-right
    '}'        #  0x007d -> RIGHT CURLY BRACKET, left-right
    '~'        #  0x007e -> TILDE
    '\x7f'     #  0x007f -> CONTROL CHARACTER
    '\xc4'     #  0x0080 -> LATIN CAPITAL LETTER A WITH DIAERESIS
    '\xa0'     #  0x0081 -> NO-BREAK SPACE, right-left
    '\xc7'     #  0x0082 -> LATIN CAPITAL LETTER C WITH CEDILLA
    '\xc9'     #  0x0083 -> LATIN CAPITAL LETTER E WITH ACUTE
    '\xd1'     #  0x0084 -> LATIN CAPITAL LETTER N WITH TILDE
    '\xd6'     #  0x0085 -> LATIN CAPITAL LETTER O WITH DIAERESIS
    '\xdc'     #  0x0086 -> LATIN CAPITAL LETTER U WITH DIAERESIS
    '\xe1'     #  0x0087 -> LATIN SMALL LETTER A WITH ACUTE
    '\xe0'     #  0x0088 -> LATIN SMALL LETTER A WITH GRAVE
    '\xe2'     #  0x0089 -> LATIN SMALL LETTER A WITH CIRCUMFLEX
    '\xe4'     #  0x008a -> LATIN SMALL LETTER A WITH DIAERESIS
    '\u06ba'   #  0x008b -> ARABIC LETTER NOON GHUNNA
    '\xab'     #  0x008c -> LEFT-POINTING DOUBLE ANGLE QUOTATION MARK, right-left
    '\xe7'     #  0x008d -> LATIN SMALL LETTER C WITH CEDILLA
    '\xe9'     #  0x008e -> LATIN SMALL LETTER E WITH ACUTE
    '\xe8'     #  0x008f -> LATIN SMALL LETTER E WITH GRAVE
    '\xea'     #  0x0090 -> LATIN SMALL LETTER E WITH CIRCUMFLEX
    '\xeb'     #  0x0091 -> LATIN SMALL LETTER E WITH DIAERESIS
    '\xed'     #  0x0092 -> LATIN SMALL LETTER I WITH ACUTE
    '\u2026'   #  0x0093 -> HORIZONTAL ELLIPSIS, right-left
    '\xee'     #  0x0094 -> LATIN SMALL LETTER I WITH CIRCUMFLEX
    '\xef'     #  0x0095 -> LATIN SMALL LETTER I WITH DIAERESIS
    '\xf1'     #  0x0096 -> LATIN SMALL LETTER N WITH TILDE
    '\xf3'     #  0x0097 -> LATIN SMALL LETTER O WITH ACUTE
    '\xbb'     #  0x0098 -> RIGHT-POINTING DOUBLE ANGLE QUOTATION MARK, right-left
    '\xf4'     #  0x0099 -> LATIN SMALL LETTER O WITH CIRCUMFLEX
    '\xf6'     #  0x009a -> LATIN SMALL LETTER O WITH DIAERESIS
    '\xf7'     #  0x009b -> DIVISION SIGN, right-left
    '\xfa'     #  0x009c -> LATIN SMALL LETTER U WITH ACUTE
    '\xf9'     #  0x009d -> LATIN SMALL LETTER U WITH GRAVE
    '\xfb'     #  0x009e -> LATIN SMALL LETTER U WITH CIRCUMFLEX
    '\xfc'     #  0x009f -> LATIN SMALL LETTER U WITH DIAERESIS
    ' '        #  0x00a0 -> SPACE, right-left
    '!'        #  0x00a1 -> EXCLAMATION MARK, right-left
    '"'        #  0x00a2 -> QUOTATION MARK, right-left
    '#'        #  0x00a3 -> NUMBER SIGN, right-left
    '$'        #  0x00a4 -> DOLLAR SIGN, right-left
    '\u066a'   #  0x00a5 -> ARABIC PERCENT SIGN
    '&'        #  0x00a6 -> AMPERSAND, right-left
    "'"        #  0x00a7 -> APOSTROPHE, right-left
    '('        #  0x00a8 -> LEFT PARENTHESIS, right-left
    ')'        #  0x00a9 -> RIGHT PARENTHESIS, right-left
    '*'        #  0x00aa -> ASTERISK, right-left
    '+'        #  0x00ab -> PLUS SIGN, right-left
    '\u060c'   #  0x00ac -> ARABIC COMMA
    '-'        #  0x00ad -> HYPHEN-MINUS, right-left
    '.'        #  0x00ae -> FULL STOP, right-left
    '/'        #  0x00af -> SOLIDUS, right-left
    '\u0660'   #  0x00b0 -> ARABIC-INDIC DIGIT ZERO, right-left (need override)
    '\u0661'   #  0x00b1 -> ARABIC-INDIC DIGIT ONE, right-left (need override)
    '\u0662'   #  0x00b2 -> ARABIC-INDIC DIGIT TWO, right-left (need override)
    '\u0663'   #  0x00b3 -> ARABIC-INDIC DIGIT THREE, right-left (need override)
    '\u0664'   #  0x00b4 -> ARABIC-INDIC DIGIT FOUR, right-left (need override)
    '\u0665'   #  0x00b5 -> ARABIC-INDIC DIGIT FIVE, right-left (need override)
    '\u0666'   #  0x00b6 -> ARABIC-INDIC DIGIT SIX, right-left (need override)
    '\u0667'   #  0x00b7 -> ARABIC-INDIC DIGIT SEVEN, right-left (need override)
    '\u0668'   #  0x00b8 -> ARABIC-INDIC DIGIT EIGHT, right-left (need override)
    '\u0669'   #  0x00b9 -> ARABIC-INDIC DIGIT NINE, right-left (need override)
    ':'        #  0x00ba -> COLON, right-left
    '\u061b'   #  0x00bb -> ARABIC SEMICOLON
    '<'        #  0x00bc -> LESS-THAN SIGN, right-left
    '='        #  0x00bd -> EQUALS SIGN, right-left
    '>'        #  0x00be -> GREATER-THAN SIGN, right-left
    '\u061f'   #  0x00bf -> ARABIC QUESTION MARK
    '\u274a'   #  0x00c0 -> EIGHT TEARDROP-SPOKED PROPELLER ASTERISK, right-left
    '\u0621'   #  0x00c1 -> ARABIC LETTER HAMZA
    '\u0622'   #  0x00c2 -> ARABIC LETTER ALEF WITH MADDA ABOVE
    '\u0623'   #  0x00c3 -> ARABIC LETTER ALEF WITH HAMZA ABOVE
    '\u0624'   #  0x00c4 -> ARABIC LETTER WAW WITH HAMZA ABOVE
    '\u0625'   #  0x00c5 -> ARABIC LETTER ALEF WITH HAMZA BELOW
    '\u0626'   #  0x00c6 -> ARABIC LETTER YEH WITH HAMZA ABOVE
    '\u0627'   #  0x00c7 -> ARABIC LETTER ALEF
    '\u0628'   #  0x00c8 -> ARABIC LETTER BEH
    '\u0629'   #  0x00c9 -> ARABIC LETTER TEH MARBUTA
    '\u062a'   #  0x00ca -> ARABIC LETTER TEH
    '\u062b'   #  0x00cb -> ARABIC LETTER THEH
    '\u062c'   #  0x00cc -> ARABIC LETTER JEEM
    '\u062d'   #  0x00cd -> ARABIC LETTER HAH
    '\u062e'   #  0x00ce -> ARABIC LETTER KHAH
    '\u062f'   #  0x00cf -> ARABIC LETTER DAL
    '\u0630'   #  0x00d0 -> ARABIC LETTER THAL
    '\u0631'   #  0x00d1 -> ARABIC LETTER REH
    '\u0632'   #  0x00d2 -> ARABIC LETTER ZAIN
    '\u0633'   #  0x00d3 -> ARABIC LETTER SEEN
    '\u0634'   #  0x00d4 -> ARABIC LETTER SHEEN
    '\u0635'   #  0x00d5 -> ARABIC LETTER SAD
    '\u0636'   #  0x00d6 -> ARABIC LETTER DAD
    '\u0637'   #  0x00d7 -> ARABIC LETTER TAH
    '\u0638'   #  0x00d8 -> ARABIC LETTER ZAH
    '\u0639'   #  0x00d9 -> ARABIC LETTER AIN
    '\u063a'   #  0x00da -> ARABIC LETTER GHAIN
    '['        #  0x00db -> LEFT SQUARE BRACKET, right-left
    '\\'       #  0x00dc -> REVERSE SOLIDUS, right-left
    ']'        #  0x00dd -> RIGHT SQUARE BRACKET, right-left
    '^'        #  0x00de -> CIRCUMFLEX ACCENT, right-left
    '_'        #  0x00df -> LOW LINE, right-left
    '\u0640'   #  0x00e0 -> ARABIC TATWEEL
    '\u0641'   #  0x00e1 -> ARABIC LETTER FEH
    '\u0642'   #  0x00e2 -> ARABIC LETTER QAF
    '\u0643'   #  0x00e3 -> ARABIC LETTER KAF
    '\u0644'   #  0x00e4 -> ARABIC LETTER LAM
    '\u0645'   #  0x00e5 -> ARABIC LETTER MEEM
    '\u0646'   #  0x00e6 -> ARABIC LETTER NOON
    '\u0647'   #  0x00e7 -> ARABIC LETTER HEH
    '\u0648'   #  0x00e8 -> ARABIC LETTER WAW
    '\u0649'   #  0x00e9 -> ARABIC LETTER ALEF MAKSURA
    '\u064a'   #  0x00ea -> ARABIC LETTER YEH
    '\u064b'   #  0x00eb -> ARABIC FATHATAN
    '\u064c'   #  0x00ec -> ARABIC DAMMATAN
    '\u064d'   #  0x00ed -> ARABIC KASRATAN
    '\u064e'   #  0x00ee -> ARABIC FATHA
    '\u064f'   #  0x00ef -> ARABIC DAMMA
    '\u0650'   #  0x00f0 -> ARABIC KASRA
    '\u0651'   #  0x00f1 -> ARABIC SHADDA
    '\u0652'   #  0x00f2 -> ARABIC SUKUN
    '\u067e'   #  0x00f3 -> ARABIC LETTER PEH
    '\u0679'   #  0x00f4 -> ARABIC LETTER TTEH
    '\u0686'   #  0x00f5 -> ARABIC LETTER TCHEH
    '\u06d5'   #  0x00f6 -> ARABIC LETTER AE
    '\u06a4'   #  0x00f7 -> ARABIC LETTER VEH
    '\u06af'   #  0x00f8 -> ARABIC LETTER GAF
    '\u0688'   #  0x00f9 -> ARABIC LETTER DDAL
    '\u0691'   #  0x00fa -> ARABIC LETTER RREH
    '{'        #  0x00fb -> LEFT CURLY BRACKET, right-left
    '|'        #  0x00fc -> VERTICAL LINE, right-left
    '}'        #  0x00fd -> RIGHT CURLY BRACKET, right-left
    '\u0698'   #  0x00fe -> ARABIC LETTER JEH
    '\u06d2'   #  0x00ff -> ARABIC LETTER YEH BARREE
)

### Encoding Map

encoding_map = {
    0x0000: 0x0000,     #  CONTROL CHARACTER
    0x0001: 0x0001,     #  CONTROL CHARACTER
    0x0002: 0x0002,     #  CONTROL CHARACTER
    0x0003: 0x0003,     #  CONTROL CHARACTER
    0x0004: 0x0004,     #  CONTROL CHARACTER
    0x0005: 0x0005,     #  CONTROL CHARACTER
    0x0006: 0x0006,     #  CONTROL CHARACTER
    0x0007: 0x0007,     #  CONTROL CHARACTER
    0x0008: 0x0008,     #  CONTROL CHARACTER
    0x0009: 0x0009,     #  CONTROL CHARACTER
    0x000a: 0x000a,     #  CONTROL CHARACTER
    0x000b: 0x000b,     #  CONTROL CHARACTER
    0x000c: 0x000c,     #  CONTROL CHARACTER
    0x000d: 0x000d,     #  CONTROL CHARACTER
    0x000e: 0x000e,     #  CONTROL CHARACTER
    0x000f: 0x000f,     #  CONTROL CHARACTER
    0x0010: 0x0010,     #  CONTROL CHARACTER
    0x0011: 0x0011,     #  CONTROL CHARACTER
    0x0012: 0x0012,     #  CONTROL CHARACTER
    0x0013: 0x0013,     #  CONTROL CHARACTER
    0x0014: 0x0014,     #  CONTROL CHARACTER
    0x0015: 0x0015,     #  CONTROL CHARACTER
    0x0016: 0x0016,     #  CONTROL CHARACTER
    0x0017: 0x0017,     #  CONTROL CHARACTER
    0x0018: 0x0018,     #  CONTROL CHARACTER
    0x0019: 0x0019,     #  CONTROL CHARACTER
    0x001a: 0x001a,     #  CONTROL CHARACTER
    0x001b: 0x001b,     #  CONTROL CHARACTER
    0x001c: 0x001c,     #  CONTROL CHARACTER
    0x001d: 0x001d,     #  CONTROL CHARACTER
    0x001e: 0x001e,     #  CONTROL CHARACTER
    0x001f: 0x001f,     #  CONTROL CHARACTER
    0x0020: 0x0020,     #  SPACE, left-right
    0x0020: 0x00a0,     #  SPACE, right-left
    0x0021: 0x0021,     #  EXCLAMATION MARK, left-right
    0x0021: 0x00a1,     #  EXCLAMATION MARK, right-left
    0x0022: 0x0022,     #  QUOTATION MARK, left-right
    0x0022: 0x00a2,     #  QUOTATION MARK, right-left
    0x0023: 0x0023,     #  NUMBER SIGN, left-right
    0x0023: 0x00a3,     #  NUMBER SIGN, right-left
    0x0024: 0x0024,     #  DOLLAR SIGN, left-right
    0x0024: 0x00a4,     #  DOLLAR SIGN, right-left
    0x0025: 0x0025,     #  PERCENT SIGN, left-right
    0x0026: 0x0026,     #  AMPERSAND, left-right
    0x0026: 0x00a6,     #  AMPERSAND, right-left
    0x0027: 0x0027,     #  APOSTROPHE, left-right
    0x0027: 0x00a7,     #  APOSTROPHE, right-left
    0x0028: 0x0028,     #  LEFT PARENTHESIS, left-right
    0x0028: 0x00a8,     #  LEFT PARENTHESIS, right-left
    0x0029: 0x0029,     #  RIGHT PARENTHESIS, left-right
    0x0029: 0x00a9,     #  RIGHT PARENTHESIS, right-left
    0x002a: 0x002a,     #  ASTERISK, left-right
    0x002a: 0x00aa,     #  ASTERISK, right-left
    0x002b: 0x002b,     #  PLUS SIGN, left-right
    0x002b: 0x00ab,     #  PLUS SIGN, right-left
    0x002c: 0x002c,     #  COMMA, left-right; in Arabic-script context, displayed as 0x066C ARABIC THOUSANDS SEPARATOR
    0x002d: 0x002d,     #  HYPHEN-MINUS, left-right
    0x002d: 0x00ad,     #  HYPHEN-MINUS, right-left
    0x002e: 0x002e,     #  FULL STOP, left-right; in Arabic-script context, displayed as 0x066B ARABIC DECIMAL SEPARATOR
    0x002e: 0x00ae,     #  FULL STOP, right-left
    0x002f: 0x002f,     #  SOLIDUS, left-right
    0x002f: 0x00af,     #  SOLIDUS, right-left
    0x0030: 0x0030,     #  DIGIT ZERO;  in Arabic-script context, displayed as 0x0660 ARABIC-INDIC DIGIT ZERO
    0x0031: 0x0031,     #  DIGIT ONE;   in Arabic-script context, displayed as 0x0661 ARABIC-INDIC DIGIT ONE
    0x0032: 0x0032,     #  DIGIT TWO;   in Arabic-script context, displayed as 0x0662 ARABIC-INDIC DIGIT TWO
    0x0033: 0x0033,     #  DIGIT THREE; in Arabic-script context, displayed as 0x0663 ARABIC-INDIC DIGIT THREE
    0x0034: 0x0034,     #  DIGIT FOUR;  in Arabic-script context, displayed as 0x0664 ARABIC-INDIC DIGIT FOUR
    0x0035: 0x0035,     #  DIGIT FIVE;  in Arabic-script context, displayed as 0x0665 ARABIC-INDIC DIGIT FIVE
    0x0036: 0x0036,     #  DIGIT SIX;   in Arabic-script context, displayed as 0x0666 ARABIC-INDIC DIGIT SIX
    0x0037: 0x0037,     #  DIGIT SEVEN; in Arabic-script context, displayed as 0x0667 ARABIC-INDIC DIGIT SEVEN
    0x0038: 0x0038,     #  DIGIT EIGHT; in Arabic-script context, displayed as 0x0668 ARABIC-INDIC DIGIT EIGHT
    0x0039: 0x0039,     #  DIGIT NINE;  in Arabic-script context, displayed as 0x0669 ARABIC-INDIC DIGIT NINE
    0x003a: 0x003a,     #  COLON, left-right
    0x003a: 0x00ba,     #  COLON, right-left
    0x003b: 0x003b,     #  SEMICOLON, left-right
    0x003c: 0x003c,     #  LESS-THAN SIGN, left-right
    0x003c: 0x00bc,     #  LESS-THAN SIGN, right-left
    0x003d: 0x003d,     #  EQUALS SIGN, left-right
    0x003d: 0x00bd,     #  EQUALS SIGN, right-left
    0x003e: 0x003e,     #  GREATER-THAN SIGN, left-right
    0x003e: 0x00be,     #  GREATER-THAN SIGN, right-left
    0x003f: 0x003f,     #  QUESTION MARK, left-right
    0x0040: 0x0040,     #  COMMERCIAL AT
    0x0041: 0x0041,     #  LATIN CAPITAL LETTER A
    0x0042: 0x0042,     #  LATIN CAPITAL LETTER B
    0x0043: 0x0043,     #  LATIN CAPITAL LETTER C
    0x0044: 0x0044,     #  LATIN CAPITAL LETTER D
    0x0045: 0x0045,     #  LATIN CAPITAL LETTER E
    0x0046: 0x0046,     #  LATIN CAPITAL LETTER F
    0x0047: 0x0047,     #  LATIN CAPITAL LETTER G
    0x0048: 0x0048,     #  LATIN CAPITAL LETTER H
    0x0049: 0x0049,     #  LATIN CAPITAL LETTER I
    0x004a: 0x004a,     #  LATIN CAPITAL LETTER J
    0x004b: 0x004b,     #  LATIN CAPITAL LETTER K
    0x004c: 0x004c,     #  LATIN CAPITAL LETTER L
    0x004d: 0x004d,     #  LATIN CAPITAL LETTER M
    0x004e: 0x004e,     #  LATIN CAPITAL LETTER N
    0x004f: 0x004f,     #  LATIN CAPITAL LETTER O
    0x0050: 0x0050,     #  LATIN CAPITAL LETTER P
    0x0051: 0x0051,     #  LATIN CAPITAL LETTER Q
    0x0052: 0x0052,     #  LATIN CAPITAL LETTER R
    0x0053: 0x0053,     #  LATIN CAPITAL LETTER S
    0x0054: 0x0054,     #  LATIN CAPITAL LETTER T
    0x0055: 0x0055,     #  LATIN CAPITAL LETTER U
    0x0056: 0x0056,     #  LATIN CAPITAL LETTER V
    0x0057: 0x0057,     #  LATIN CAPITAL LETTER W
    0x0058: 0x0058,     #  LATIN CAPITAL LETTER X
    0x0059: 0x0059,     #  LATIN CAPITAL LETTER Y
    0x005a: 0x005a,     #  LATIN CAPITAL LETTER Z
    0x005b: 0x005b,     #  LEFT SQUARE BRACKET, left-right
    0x005b: 0x00db,     #  LEFT SQUARE BRACKET, right-left
    0x005c: 0x005c,     #  REVERSE SOLIDUS, left-right
    0x005c: 0x00dc,     #  REVERSE SOLIDUS, right-left
    0x005d: 0x005d,     #  RIGHT SQUARE BRACKET, left-right
    0x005d: 0x00dd,     #  RIGHT SQUARE BRACKET, right-left
    0x005e: 0x005e,     #  CIRCUMFLEX ACCENT, left-right
    0x005e: 0x00de,     #  CIRCUMFLEX ACCENT, right-left
    0x005f: 0x005f,     #  LOW LINE, left-right
    0x005f: 0x00df,     #  LOW LINE, right-left
    0x0060: 0x0060,     #  GRAVE ACCENT
    0x0061: 0x0061,     #  LATIN SMALL LETTER A
    0x0062: 0x0062,     #  LATIN SMALL LETTER B
    0x0063: 0x0063,     #  LATIN SMALL LETTER C
    0x0064: 0x0064,     #  LATIN SMALL LETTER D
    0x0065: 0x0065,     #  LATIN SMALL LETTER E
    0x0066: 0x0066,     #  LATIN SMALL LETTER F
    0x0067: 0x0067,     #  LATIN SMALL LETTER G
    0x0068: 0x0068,     #  LATIN SMALL LETTER H
    0x0069: 0x0069,     #  LATIN SMALL LETTER I
    0x006a: 0x006a,     #  LATIN SMALL LETTER J
    0x006b: 0x006b,     #  LATIN SMALL LETTER K
    0x006c: 0x006c,     #  LATIN SMALL LETTER L
    0x006d: 0x006d,     #  LATIN SMALL LETTER M
    0x006e: 0x006e,     #  LATIN SMALL LETTER N
    0x006f: 0x006f,     #  LATIN SMALL LETTER O
    0x0070: 0x0070,     #  LATIN SMALL LETTER P
    0x0071: 0x0071,     #  LATIN SMALL LETTER Q
    0x0072: 0x0072,     #  LATIN SMALL LETTER R
    0x0073: 0x0073,     #  LATIN SMALL LETTER S
    0x0074: 0x0074,     #  LATIN SMALL LETTER T
    0x0075: 0x0075,     #  LATIN SMALL LETTER U
    0x0076: 0x0076,     #  LATIN SMALL LETTER V
    0x0077: 0x0077,     #  LATIN SMALL LETTER W
    0x0078: 0x0078,     #  LATIN SMALL LETTER X
    0x0079: 0x0079,     #  LATIN SMALL LETTER Y
    0x007a: 0x007a,     #  LATIN SMALL LETTER Z
    0x007b: 0x007b,     #  LEFT CURLY BRACKET, left-right
    0x007b: 0x00fb,     #  LEFT CURLY BRACKET, right-left
    0x007c: 0x007c,     #  VERTICAL LINE, left-right
    0x007c: 0x00fc,     #  VERTICAL LINE, right-left
    0x007d: 0x007d,     #  RIGHT CURLY BRACKET, left-right
    0x007d: 0x00fd,     #  RIGHT CURLY BRACKET, right-left
    0x007e: 0x007e,     #  TILDE
    0x007f: 0x007f,     #  CONTROL CHARACTER
    0x00a0: 0x0081,     #  NO-BREAK SPACE, right-left
    0x00ab: 0x008c,     #  LEFT-POINTING DOUBLE ANGLE QUOTATION MARK, right-left
    0x00bb: 0x0098,     #  RIGHT-POINTING DOUBLE ANGLE QUOTATION MARK, right-left
    0x00c4: 0x0080,     #  LATIN CAPITAL LETTER A WITH DIAERESIS
    0x00c7: 0x0082,     #  LATIN CAPITAL LETTER C WITH CEDILLA
    0x00c9: 0x0083,     #  LATIN CAPITAL LETTER E WITH ACUTE
    0x00d1: 0x0084,     #  LATIN CAPITAL LETTER N WITH TILDE
    0x00d6: 0x0085,     #  LATIN CAPITAL LETTER O WITH DIAERESIS
    0x00dc: 0x0086,     #  LATIN CAPITAL LETTER U WITH DIAERESIS
    0x00e0: 0x0088,     #  LATIN SMALL LETTER A WITH GRAVE
    0x00e1: 0x0087,     #  LATIN SMALL LETTER A WITH ACUTE
    0x00e2: 0x0089,     #  LATIN SMALL LETTER A WITH CIRCUMFLEX
    0x00e4: 0x008a,     #  LATIN SMALL LETTER A WITH DIAERESIS
    0x00e7: 0x008d,     #  LATIN SMALL LETTER C WITH CEDILLA
    0x00e8: 0x008f,     #  LATIN SMALL LETTER E WITH GRAVE
    0x00e9: 0x008e,     #  LATIN SMALL LETTER E WITH ACUTE
    0x00ea: 0x0090,     #  LATIN SMALL LETTER E WITH CIRCUMFLEX
    0x00eb: 0x0091,     #  LATIN SMALL LETTER E WITH DIAERESIS
    0x00ed: 0x0092,     #  LATIN SMALL LETTER I WITH ACUTE
    0x00ee: 0x0094,     #  LATIN SMALL LETTER I WITH CIRCUMFLEX
    0x00ef: 0x0095,     #  LATIN SMALL LETTER I WITH DIAERESIS
    0x00f1: 0x0096,     #  LATIN SMALL LETTER N WITH TILDE
    0x00f3: 0x0097,     #  LATIN SMALL LETTER O WITH ACUTE
    0x00f4: 0x0099,     #  LATIN SMALL LETTER O WITH CIRCUMFLEX
    0x00f6: 0x009a,     #  LATIN SMALL LETTER O WITH DIAERESIS
    0x00f7: 0x009b,     #  DIVISION SIGN, right-left
    0x00f9: 0x009d,     #  LATIN SMALL LETTER U WITH GRAVE
    0x00fa: 0x009c,     #  LATIN SMALL LETTER U WITH ACUTE
    0x00fb: 0x009e,     #  LATIN SMALL LETTER U WITH CIRCUMFLEX
    0x00fc: 0x009f,     #  LATIN SMALL LETTER U WITH DIAERESIS
    0x060c: 0x00ac,     #  ARABIC COMMA
    0x061b: 0x00bb,     #  ARABIC SEMICOLON
    0x061f: 0x00bf,     #  ARABIC QUESTION MARK
    0x0621: 0x00c1,     #  ARABIC LETTER HAMZA
    0x0622: 0x00c2,     #  ARABIC LETTER ALEF WITH MADDA ABOVE
    0x0623: 0x00c3,     #  ARABIC LETTER ALEF WITH HAMZA ABOVE
    0x0624: 0x00c4,     #  ARABIC LETTER WAW WITH HAMZA ABOVE
    0x0625: 0x00c5,     #  ARABIC LETTER ALEF WITH HAMZA BELOW
    0x0626: 0x00c6,     #  ARABIC LETTER YEH WITH HAMZA ABOVE
    0x0627: 0x00c7,     #  ARABIC LETTER ALEF
    0x0628: 0x00c8,     #  ARABIC LETTER BEH
    0x0629: 0x00c9,     #  ARABIC LETTER TEH MARBUTA
    0x062a: 0x00ca,     #  ARABIC LETTER TEH
    0x062b: 0x00cb,     #  ARABIC LETTER THEH
    0x062c: 0x00cc,     #  ARABIC LETTER JEEM
    0x062d: 0x00cd,     #  ARABIC LETTER HAH
    0x062e: 0x00ce,     #  ARABIC LETTER KHAH
    0x062f: 0x00cf,     #  ARABIC LETTER DAL
    0x0630: 0x00d0,     #  ARABIC LETTER THAL
    0x0631: 0x00d1,     #  ARABIC LETTER REH
    0x0632: 0x00d2,     #  ARABIC LETTER ZAIN
    0x0633: 0x00d3,     #  ARABIC LETTER SEEN
    0x0634: 0x00d4,     #  ARABIC LETTER SHEEN
    0x0635: 0x00d5,     #  ARABIC LETTER SAD
    0x0636: 0x00d6,     #  ARABIC LETTER DAD
    0x0637: 0x00d7,     #  ARABIC LETTER TAH
    0x0638: 0x00d8,     #  ARABIC LETTER ZAH
    0x0639: 0x00d9,     #  ARABIC LETTER AIN
    0x063a: 0x00da,     #  ARABIC LETTER GHAIN
    0x0640: 0x00e0,     #  ARABIC TATWEEL
    0x0641: 0x00e1,     #  ARABIC LETTER FEH
    0x0642: 0x00e2,     #  ARABIC LETTER QAF
    0x0643: 0x00e3,     #  ARABIC LETTER KAF
    0x0644: 0x00e4,     #  ARABIC LETTER LAM
    0x0645: 0x00e5,     #  ARABIC LETTER MEEM
    0x0646: 0x00e6,     #  ARABIC LETTER NOON
    0x0647: 0x00e7,     #  ARABIC LETTER HEH
    0x0648: 0x00e8,     #  ARABIC LETTER WAW
    0x0649: 0x00e9,     #  ARABIC LETTER ALEF MAKSURA
    0x064a: 0x00ea,     #  ARABIC LETTER YEH
    0x064b: 0x00eb,     #  ARABIC FATHATAN
    0x064c: 0x00ec,     #  ARABIC DAMMATAN
    0x064d: 0x00ed,     #  ARABIC KASRATAN
    0x064e: 0x00ee,     #  ARABIC FATHA
    0x064f: 0x00ef,     #  ARABIC DAMMA
    0x0650: 0x00f0,     #  ARABIC KASRA
    0x0651: 0x00f1,     #  ARABIC SHADDA
    0x0652: 0x00f2,     #  ARABIC SUKUN
    0x0660: 0x00b0,     #  ARABIC-INDIC DIGIT ZERO, right-left (need override)
    0x0661: 0x00b1,     #  ARABIC-INDIC DIGIT ONE, right-left (need override)
    0x0662: 0x00b2,     #  ARABIC-INDIC DIGIT TWO, right-left (need override)
    0x0663: 0x00b3,     #  ARABIC-INDIC DIGIT THREE, right-left (need override)
    0x0664: 0x00b4,     #  ARABIC-INDIC DIGIT FOUR, right-left (need override)
    0x0665: 0x00b5,     #  ARABIC-INDIC DIGIT FIVE, right-left (need override)
    0x0666: 0x00b6,     #  ARABIC-INDIC DIGIT SIX, right-left (need override)
    0x0667: 0x00b7,     #  ARABIC-INDIC DIGIT SEVEN, right-left (need override)
    0x0668: 0x00b8,     #  ARABIC-INDIC DIGIT EIGHT, right-left (need override)
    0x0669: 0x00b9,     #  ARABIC-INDIC DIGIT NINE, right-left (need override)
    0x066a: 0x00a5,     #  ARABIC PERCENT SIGN
    0x0679: 0x00f4,     #  ARABIC LETTER TTEH
    0x067e: 0x00f3,     #  ARABIC LETTER PEH
    0x0686: 0x00f5,     #  ARABIC LETTER TCHEH
    0x0688: 0x00f9,     #  ARABIC LETTER DDAL
    0x0691: 0x00fa,     #  ARABIC LETTER RREH
    0x0698: 0x00fe,     #  ARABIC LETTER JEH
    0x06a4: 0x00f7,     #  ARABIC LETTER VEH
    0x06af: 0x00f8,     #  ARABIC LETTER GAF
    0x06ba: 0x008b,     #  ARABIC LETTER NOON GHUNNA
    0x06d2: 0x00ff,     #  ARABIC LETTER YEH BARREE
    0x06d5: 0x00f6,     #  ARABIC LETTER AE
    0x2026: 0x0093,     #  HORIZONTAL ELLIPSIS, right-left
    0x274a: 0x00c0,     #  EIGHT TEARDROP-SPOKED PROPELLER ASTERISK, right-left
}
```
