## Supplementary software v0.2.1 for "Virtual control arms for paediatric myopia trials: external validation of axial-elongation models": mac_cyrillic.py

```
""" Python Character Mapping Codec mac_cyrillic generated from 'MAPPINGS/VENDORS/APPLE/CYRILLIC.TXT' with gencodec.py.

"""#"

import codecs

### Codec APIs

class Codec(codecs.Codec):

    def encode(self,input,errors='strict'):
        return codecs.charmap_encode(input,errors,encoding_table)

    def decode(self,input,errors='strict'):
        return codecs.charmap_decode(input,errors,decoding_table)

class IncrementalEncoder(codecs.IncrementalEncoder):
    def encode(self, input, final=False):
        return codecs.charmap_encode(input,self.errors,encoding_table)[0]

class IncrementalDecoder(codecs.IncrementalDecoder):
    def decode(self, input, final=False):
        return codecs.charmap_decode(input,self.errors,decoding_table)[0]

class StreamWriter(Codec,codecs.StreamWriter):
    pass

class StreamReader(Codec,codecs.StreamReader):
    pass

### encodings module API

def getregentry():
    return codecs.CodecInfo(
        name='mac-cyrillic',
        encode=Codec().encode,
        decode=Codec().decode,
        incrementalencoder=IncrementalEncoder,
        incrementaldecoder=IncrementalDecoder,
        streamreader=StreamReader,
        streamwriter=StreamWriter,
    )


### Decoding Table

decoding_table = (
    '\x00'     #  0x00 -> CONTROL CHARACTER
    '\x01'     #  0x01 -> CONTROL CHARACTER
    '\x02'     #  0x02 -> CONTROL CHARACTER
    '\x03'     #  0x03 -> CONTROL CHARACTER
    '\x04'     #  0x04 -> CONTROL CHARACTER
    '\x05'     #  0x05 -> CONTROL CHARACTER
    '\x06'     #  0x06 -> CONTROL CHARACTER
    '\x07'     #  0x07 -> CONTROL CHARACTER
    '\x08'     #  0x08 -> CONTROL CHARACTER
    '\t'       #  0x09 -> CONTROL CHARACTER
    '\n'       #  0x0A -> CONTROL CHARACTER
    '\x0b'     #  0x0B -> CONTROL CHARACTER
    '\x0c'     #  0x0C -> CONTROL CHARACTER
    '\r'       #  0x0D -> CONTROL CHARACTER
    '\x0e'     #  0x0E -> CONTROL CHARACTER
    '\x0f'     #  0x0F -> CONTROL CHARACTER
    '\x10'     #  0x10 -> CONTROL CHARACTER
    '\x11'     #  0x11 -> CONTROL CHARACTER
    '\x12'     #  0x12 -> CONTROL CHARACTER
    '\x13'     #  0x13 -> CONTROL CHARACTER
    '\x14'     #  0x14 -> CONTROL CHARACTER
    '\x15'     #  0x15 -> CONTROL CHARACTER
    '\x16'     #  0x16 -> CONTROL CHARACTER
    '\x17'     #  0x17 -> CONTROL CHARACTER
    '\x18'     #  0x18 -> CONTROL CHARACTER
    '\x19'     #  0x19 -> CONTROL CHARACTER
    '\x1a'     #  0x1A -> CONTROL CHARACTER
    '\x1b'     #  0x1B -> CONTROL CHARACTER
    '\x1c'     #  0x1C -> CONTROL CHARACTER
    '\x1d'     #  0x1D -> CONTROL CHARACTER
    '\x1e'     #  0x1E -> CONTROL CHARACTER
    '\x1f'     #  0x1F -> CONTROL CHARACTER
    ' '        #  0x20 -> SPACE
    '!'        #  0x21 -> EXCLAMATION MARK
    '"'        #  0x22 -> QUOTATION MARK
    '#'        #  0x23 -> NUMBER SIGN
    '$'        #  0x24 -> DOLLAR SIGN
    '%'        #  0x25 -> PERCENT SIGN
    '&'        #  0x26 -> AMPERSAND
    "'"        #  0x27 -> APOSTROPHE
    '('        #  0x28 -> LEFT PARENTHESIS
    ')'        #  0x29 -> RIGHT PARENTHESIS
    '*'        #  0x2A -> ASTERISK
    '+'        #  0x2B -> PLUS SIGN
    ','        #  0x2C -> COMMA
    '-'        #  0x2D -> HYPHEN-MINUS
    '.'        #  0x2E -> FULL STOP
    '/'        #  0x2F -> SOLIDUS
    '0'        #  0x30 -> DIGIT ZERO
    '1'        #  0x31 -> DIGIT ONE
    '2'        #  0x32 -> DIGIT TWO
    '3'        #  0x33 -> DIGIT THREE
    '4'        #  0x34 -> DIGIT FOUR
    '5'        #  0x35 -> DIGIT FIVE
    '6'        #  0x36 -> DIGIT SIX
    '7'        #  0x37 -> DIGIT SEVEN
    '8'        #  0x38 -> DIGIT EIGHT
    '9'        #  0x39 -> DIGIT NINE
    ':'        #  0x3A -> COLON
    ';'        #  0x3B -> SEMICOLON
    '<'        #  0x3C -> LESS-THAN SIGN
    '='        #  0x3D -> EQUALS SIGN
    '>'        #  0x3E -> GREATER-THAN SIGN
    '?'        #  0x3F -> QUESTION MARK
    '@'        #  0x40 -> COMMERCIAL AT
    'A'        #  0x41 -> LATIN CAPITAL LETTER A
    'B'        #  0x42 -> LATIN CAPITAL LETTER B
    'C'        #  0x43 -> LATIN CAPITAL LETTER C
    'D'        #  0x44 -> LATIN CAPITAL LETTER D
    'E'        #  0x45 -> LATIN CAPITAL LETTER E
    'F'        #  0x46 -> LATIN CAPITAL LETTER F
    'G'        #  0x47 -> LATIN CAPITAL LETTER G
    'H'        #  0x48 -> LATIN CAPITAL LETTER H
    'I'        #  0x49 -> LATIN CAPITAL LETTER I
    'J'        #  0x4A -> LATIN CAPITAL LETTER J
    'K'        #  0x4B -> LATIN CAPITAL LETTER K
    'L'        #  0x4C -> LATIN CAPITAL LETTER L
    'M'        #  0x4D -> LATIN CAPITAL LETTER M
    'N'        #  0x4E -> LATIN CAPITAL LETTER N
    'O'        #  0x4F -> LATIN CAPITAL LETTER O
    'P'        #  0x50 -> LATIN CAPITAL LETTER P
    'Q'        #  0x51 -> LATIN CAPITAL LETTER Q
    'R'        #  0x52 -> LATIN CAPITAL LETTER R
    'S'        #  0x53 -> LATIN CAPITAL LETTER S
    'T'        #  0x54 -> LATIN CAPITAL LETTER T
    'U'        #  0x55 -> LATIN CAPITAL LETTER U
    'V'        #  0x56 -> LATIN CAPITAL LETTER V
    'W'        #  0x57 -> LATIN CAPITAL LETTER W
    'X'        #  0x58 -> LATIN CAPITAL LETTER X
    'Y'        #  0x59 -> LATIN CAPITAL LETTER Y
    'Z'        #  0x5A -> LATIN CAPITAL LETTER Z
    '['        #  0x5B -> LEFT SQUARE BRACKET
    '\\'       #  0x5C -> REVERSE SOLIDUS
    ']'        #  0x5D -> RIGHT SQUARE BRACKET
    '^'        #  0x5E -> CIRCUMFLEX ACCENT
    '_'        #  0x5F -> LOW LINE
    '`'        #  0x60 -> GRAVE ACCENT
    'a'        #  0x61 -> LATIN SMALL LETTER A
    'b'        #  0x62 -> LATIN SMALL LETTER B
    'c'        #  0x63 -> LATIN SMALL LETTER C
    'd'        #  0x64 -> LATIN SMALL LETTER D
    'e'        #  0x65 -> LATIN SMALL LETTER E
    'f'        #  0x66 -> LATIN SMALL LETTER F
    'g'        #  0x67 -> LATIN SMALL LETTER G
    'h'        #  0x68 -> LATIN SMALL LETTER H
    'i'        #  0x69 -> LATIN SMALL LETTER I
    'j'        #  0x6A -> LATIN SMALL LETTER J
    'k'        #  0x6B -> LATIN SMALL LETTER K
    'l'        #  0x6C -> LATIN SMALL LETTER L
    'm'        #  0x6D -> LATIN SMALL LETTER M
    'n'        #  0x6E -> LATIN SMALL LETTER N
    'o'        #  0x6F -> LATIN SMALL LETTER O
    'p'        #  0x70 -> LATIN SMALL LETTER P
    'q'        #  0x71 -> LATIN SMALL LETTER Q
    'r'        #  0x72 -> LATIN SMALL LETTER R
    's'        #  0x73 -> LATIN SMALL LETTER S
    't'        #  0x74 -> LATIN SMALL LETTER T
    'u'        #  0x75 -> LATIN SMALL LETTER U
    'v'        #  0x76 -> LATIN SMALL LETTER V
    'w'        #  0x77 -> LATIN SMALL LETTER W
    'x'        #  0x78 -> LATIN SMALL LETTER X
    'y'        #  0x79 -> LATIN SMALL LETTER Y
    'z'        #  0x7A -> LATIN SMALL LETTER Z
    '{'        #  0x7B -> LEFT CURLY BRACKET
    '|'        #  0x7C -> VERTICAL LINE
    '}'        #  0x7D -> RIGHT CURLY BRACKET
    '~'        #  0x7E -> TILDE
    '\x7f'     #  0x7F -> CONTROL CHARACTER
    '\u0410'   #  0x80 -> CYRILLIC CAPITAL LETTER A
    '\u0411'   #  0x81 -> CYRILLIC CAPITAL LETTER BE
    '\u0412'   #  0x82 -> CYRILLIC CAPITAL LETTER VE
    '\u0413'   #  0x83 -> CYRILLIC CAPITAL LETTER GHE
    '\u0414'   #  0x84 -> CYRILLIC CAPITAL LETTER DE
    '\u0415'   #  0x85 -> CYRILLIC CAPITAL LETTER IE
    '\u0416'   #  0x86 -> CYRILLIC CAPITAL LETTER ZHE
    '\u0417'   #  0x87 -> CYRILLIC CAPITAL LETTER ZE
    '\u0418'   #  0x88 -> CYRILLIC CAPITAL LETTER I
    '\u0419'   #  0x89 -> CYRILLIC CAPITAL LETTER SHORT I
    '\u041a'   #  0x8A -> CYRILLIC CAPITAL LETTER KA
    '\u041b'   #  0x8B -> CYRILLIC CAPITAL LETTER EL
    '\u041c'   #  0x8C -> CYRILLIC CAPITAL LETTER EM
    '\u041d'   #  0x8D -> CYRILLIC CAPITAL LETTER EN
    '\u041e'   #  0x8E -> CYRILLIC CAPITAL LETTER O
    '\u041f'   #  0x8F -> CYRILLIC CAPITAL LETTER PE
    '\u0420'   #  0x90 -> CYRILLIC CAPITAL LETTER ER
    '\u0421'   #  0x91 -> CYRILLIC CAPITAL LETTER ES
    '\u0422'   #  0x92 -> CYRILLIC CAPITAL LETTER TE
    '\u0423'   #  0x93 -> CYRILLIC CAPITAL LETTER U
    '\u0424'   #  0x94 -> CYRILLIC CAPITAL LETTER EF
    '\u0425'   #  0x95 -> CYRILLIC CAPITAL LETTER HA
    '\u0426'   #  0x96 -> CYRILLIC CAPITAL LETTER TSE
    '\u0427'   #  0x97 -> CYRILLIC CAPITAL LETTER CHE
    '\u0428'   #  0x98 -> CYRILLIC CAPITAL LETTER SHA
    '\u0429'   #  0x99 -> CYRILLIC CAPITAL LETTER SHCHA
    '\u042a'   #  0x9A -> CYRILLIC CAPITAL LETTER HARD SIGN
    '\u042b'   #  0x9B -> CYRILLIC CAPITAL LETTER YERU
    '\u042c'   #  0x9C -> CYRILLIC CAPITAL LETTER SOFT SIGN
    '\u042d'   #  0x9D -> CYRILLIC CAPITAL LETTER E
    '\u042e'   #  0x9E -> CYRILLIC CAPITAL LETTER YU
    '\u042f'   #  0x9F -> CYRILLIC CAPITAL LETTER YA
    '\u2020'   #  0xA0 -> DAGGER
    '\xb0'     #  0xA1 -> DEGREE SIGN
    '\u0490'   #  0xA2 -> CYRILLIC CAPITAL LETTER GHE WITH UPTURN
    '\xa3'     #  0xA3 -> POUND SIGN
    '\xa7'     #  0xA4 -> SECTION SIGN
    '\u2022'   #  0xA5 -> BULLET
    '\xb6'     #  0xA6 -> PILCROW SIGN
    '\u0406'   #  0xA7 -> CYRILLIC CAPITAL LETTER BYELORUSSIAN-UKRAINIAN I
    '\xae'     #  0xA8 -> REGISTERED SIGN
    '\xa9'     #  0xA9 -> COPYRIGHT SIGN
    '\u2122'   #  0xAA -> TRADE MARK SIGN
    '\u0402'   #  0xAB -> CYRILLIC CAPITAL LETTER DJE
    '\u0452'   #  0xAC -> CYRILLIC SMALL LETTER DJE
    '\u2260'   #  0xAD -> NOT EQUAL TO
    '\u0403'   #  0xAE -> CYRILLIC CAPITAL LETTER GJE
    '\u0453'   #  0xAF -> CYRILLIC SMALL LETTER GJE
    '\u221e'   #  0xB0 -> INFINITY
    '\xb1'     #  0xB1 -> PLUS-MINUS SIGN
    '\u2264'   #  0xB2 -> LESS-THAN OR EQUAL TO
    '\u2265'   #  0xB3 -> GREATER-THAN OR EQUAL TO
    '\u0456'   #  0xB4 -> CYRILLIC SMALL LETTER BYELORUSSIAN-UKRAINIAN I
    '\xb5'     #  0xB5 -> MICRO SIGN
    '\u0491'   #  0xB6 -> CYRILLIC SMALL LETTER GHE WITH UPTURN
    '\u0408'   #  0xB7 -> CYRILLIC CAPITAL LETTER JE
    '\u0404'   #  0xB8 -> CYRILLIC CAPITAL LETTER UKRAINIAN IE
    '\u0454'   #  0xB9 -> CYRILLIC SMALL LETTER UKRAINIAN IE
    '\u0407'   #  0xBA -> CYRILLIC CAPITAL LETTER YI
    '\u0457'   #  0xBB -> CYRILLIC SMALL LETTER YI
    '\u0409'   #  0xBC -> CYRILLIC CAPITAL LETTER LJE
    '\u0459'   #  0xBD -> CYRILLIC SMALL LETTER LJE
    '\u040a'   #  0xBE -> CYRILLIC CAPITAL LETTER NJE
    '\u045a'   #  0xBF -> CYRILLIC SMALL LETTER NJE
    '\u0458'   #  0xC0 -> CYRILLIC SMALL LETTER JE
    '\u0405'   #  0xC1 -> CYRILLIC CAPITAL LETTER DZE
    '\xac'     #  0xC2 -> NOT SIGN
    '\u221a'   #  0xC3 -> SQUARE ROOT
    '\u0192'   #  0xC4 -> LATIN SMALL LETTER F WITH HOOK
    '\u2248'   #  0xC5 -> ALMOST EQUAL TO
    '\u2206'   #  0xC6 -> INCREMENT
    '\xab'     #  0xC7 -> LEFT-POINTING DOUBLE ANGLE QUOTATION MARK
    '\xbb'     #  0xC8 -> RIGHT-POINTING DOUBLE ANGLE QUOTATION MARK
    '\u2026'   #  0xC9 -> HORIZONTAL ELLIPSIS
    '\xa0'     #  0xCA -> NO-BREAK SPACE
    '\u040b'   #  0xCB -> CYRILLIC CAPITAL LETTER TSHE
    '\u045b'   #  0xCC -> CYRILLIC SMALL LETTER TSHE
    '\u040c'   #  0xCD -> CYRILLIC CAPITAL LETTER KJE
    '\u045c'   #  0xCE -> CYRILLIC SMALL LETTER KJE
    '\u0455'   #  0xCF -> CYRILLIC SMALL LETTER DZE
    '\u2013'   #  0xD0 -> EN DASH
    '\u2014'   #  0xD1 -> EM DASH
    '\u201c'   #  0xD2 -> LEFT DOUBLE QUOTATION MARK
    '\u201d'   #  0xD3 -> RIGHT DOUBLE QUOTATION MARK
    '\u2018'   #  0xD4 -> LEFT SINGLE QUOTATION MARK
    '\u2019'   #  0xD5 -> RIGHT SINGLE QUOTATION MARK
    '\xf7'     #  0xD6 -> DIVISION SIGN
    '\u201e'   #  0xD7 -> DOUBLE LOW-9 QUOTATION MARK
    '\u040e'   #  0xD8 -> CYRILLIC CAPITAL LETTER SHORT U
    '\u045e'   #  0xD9 -> CYRILLIC SMALL LETTER SHORT U
    '\u040f'   #  0xDA -> CYRILLIC CAPITAL LETTER DZHE
    '\u045f'   #  0xDB -> CYRILLIC SMALL LETTER DZHE
    '\u2116'   #  0xDC -> NUMERO SIGN
    '\u0401'   #  0xDD -> CYRILLIC CAPITAL LETTER IO
    '\u0451'   #  0xDE -> CYRILLIC SMALL LETTER IO
    '\u044f'   #  0xDF -> CYRILLIC SMALL LETTER YA
    '\u0430'   #  0xE0 -> CYRILLIC SMALL LETTER A
    '\u0431'   #  0xE1 -> CYRILLIC SMALL LETTER BE
    '\u0432'   #  0xE2 -> CYRILLIC SMALL LETTER VE
    '\u0433'   #  0xE3 -> CYRILLIC SMALL LETTER GHE
    '\u0434'   #  0xE4 -> CYRILLIC SMALL LETTER DE
    '\u0435'   #  0xE5 -> CYRILLIC SMALL LETTER IE
    '\u0436'   #  0xE6 -> CYRILLIC SMALL LETTER ZHE
    '\u0437'   #  0xE7 -> CYRILLIC SMALL LETTER ZE
    '\u0438'   #  0xE8 -> CYRILLIC SMALL LETTER I
    '\u0439'   #  0xE9 -> CYRILLIC SMALL LETTER SHORT I
    '\u043a'   #  0xEA -> CYRILLIC SMALL LETTER KA
    '\u043b'   #  0xEB -> CYRILLIC SMALL LETTER EL
    '\u043c'   #  0xEC -> CYRILLIC SMALL LETTER EM
    '\u043d'   #  0xED -> CYRILLIC SMALL LETTER EN
    '\u043e'   #  0xEE -> CYRILLIC SMALL LETTER O
    '\u043f'   #  0xEF -> CYRILLIC SMALL LETTER PE
    '\u0440'   #  0xF0 -> CYRILLIC SMALL LETTER ER
    '\u0441'   #  0xF1 -> CYRILLIC SMALL LETTER ES
    '\u0442'   #  0xF2 -> CYRILLIC SMALL LETTER TE
    '\u0443'   #  0xF3 -> CYRILLIC SMALL LETTER U
    '\u0444'   #  0xF4 -> CYRILLIC SMALL LETTER EF
    '\u0445'   #  0xF5 -> CYRILLIC SMALL LETTER HA
    '\u0446'   #  0xF6 -> CYRILLIC SMALL LETTER TSE
    '\u0447'   #  0xF7 -> CYRILLIC SMALL LETTER CHE
    '\u0448'   #  0xF8 -> CYRILLIC SMALL LETTER SHA
    '\u0449'   #  0xF9 -> CYRILLIC SMALL LETTER SHCHA
    '\u044a'   #  0xFA -> CYRILLIC SMALL LETTER HARD SIGN
    '\u044b'   #  0xFB -> CYRILLIC SMALL LETTER YERU
    '\u044c'   #  0xFC -> CYRILLIC SMALL LETTER SOFT SIGN
    '\u044d'   #  0xFD -> CYRILLIC SMALL LETTER E
    '\u044e'   #  0xFE -> CYRILLIC SMALL LETTER YU
    '\u20ac'   #  0xFF -> EURO SIGN
)

### Encoding table
encoding_table=codecs.charmap_build(decoding_table)
```
