## Supplementary software v0.2.1 for "Virtual control arms for paediatric myopia trials: external validation of axial-elongation models": mac_farsi.py

```
""" Python Character Mapping Codec mac_farsi generated from 'MAPPINGS/VENDORS/APPLE/FARSI.TXT' with gencodec.py.

"""#"

import codecs

### Codec APIs

class Codec(codecs.Codec):

    def encode(self,input,errors='strict'):
        return codecs.charmap_encode(input,errors,encoding_table)

    def decode(self,input,errors='strict'):
        return codecs.charmap_decode(input,errors,decoding_table)

class IncrementalEncoder(codecs.IncrementalEncoder):
    def encode(self, input, final=False):
        return codecs.charmap_encode(input,self.errors,encoding_table)[0]

class IncrementalDecoder(codecs.IncrementalDecoder):
    def decode(self, input, final=False):
        return codecs.charmap_decode(input,self.errors,decoding_table)[0]

class StreamWriter(Codec,codecs.StreamWriter):
    pass

class StreamReader(Codec,codecs.StreamReader):
    pass

### encodings module API

def getregentry():
    return codecs.CodecInfo(
        name='mac-farsi',
        encode=Codec().encode,
        decode=Codec().decode,
        incrementalencoder=IncrementalEncoder,
        incrementaldecoder=IncrementalDecoder,
        streamreader=StreamReader,
        streamwriter=StreamWriter,
    )


### Decoding Table

decoding_table = (
    '\x00'     #  0x00 -> CONTROL CHARACTER
    '\x01'     #  0x01 -> CONTROL CHARACTER
    '\x02'     #  0x02 -> CONTROL CHARACTER
    '\x03'     #  0x03 -> CONTROL CHARACTER
    '\x04'     #  0x04 -> CONTROL CHARACTER
    '\x05'     #  0x05 -> CONTROL CHARACTER
    '\x06'     #  0x06 -> CONTROL CHARACTER
    '\x07'     #  0x07 -> CONTROL CHARACTER
    '\x08'     #  0x08 -> CONTROL CHARACTER
    '\t'       #  0x09 -> CONTROL CHARACTER
    '\n'       #  0x0A -> CONTROL CHARACTER
    '\x0b'     #  0x0B -> CONTROL CHARACTER
    '\x0c'     #  0x0C -> CONTROL CHARACTER
    '\r'       #  0x0D -> CONTROL CHARACTER
    '\x0e'     #  0x0E -> CONTROL CHARACTER
    '\x0f'     #  0x0F -> CONTROL CHARACTER
    '\x10'     #  0x10 -> CONTROL CHARACTER
    '\x11'     #  0x11 -> CONTROL CHARACTER
    '\x12'     #  0x12 -> CONTROL CHARACTER
    '\x13'     #  0x13 -> CONTROL CHARACTER
    '\x14'     #  0x14 -> CONTROL CHARACTER
    '\x15'     #  0x15 -> CONTROL CHARACTER
    '\x16'     #  0x16 -> CONTROL CHARACTER
    '\x17'     #  0x17 -> CONTROL CHARACTER
    '\x18'     #  0x18 -> CONTROL CHARACTER
    '\x19'     #  0x19 -> CONTROL CHARACTER
    '\x1a'     #  0x1A -> CONTROL CHARACTER
    '\x1b'     #  0x1B -> CONTROL CHARACTER
    '\x1c'     #  0x1C -> CONTROL CHARACTER
    '\x1d'     #  0x1D -> CONTROL CHARACTER
    '\x1e'     #  0x1E -> CONTROL CHARACTER
    '\x1f'     #  0x1F -> CONTROL CHARACTER
    ' '        #  0x20 -> SPACE, left-right
    '!'        #  0x21 -> EXCLAMATION MARK, left-right
    '"'        #  0x22 -> QUOTATION MARK, left-right
    '#'        #  0x23 -> NUMBER SIGN, left-right
    '$'        #  0x24 -> DOLLAR SIGN, left-right
    '%'        #  0x25 -> PERCENT SIGN, left-right
    '&'        #  0x26 -> AMPERSAND, left-right
    "'"        #  0x27 -> APOSTROPHE, left-right
    '('        #  0x28 -> LEFT PARENTHESIS, left-right
    ')'        #  0x29 -> RIGHT PARENTHESIS, left-right
    '*'        #  0x2A -> ASTERISK, left-right
    '+'        #  0x2B -> PLUS SIGN, left-right
    ','        #  0x2C -> COMMA, left-right; in Arabic-script context, displayed as 0x066C ARABIC THOUSANDS SEPARATOR
    '-'        #  0x2D -> HYPHEN-MINUS, left-right
    '.'        #  0x2E -> FULL STOP, left-right; in Arabic-script context, displayed as 0x066B ARABIC DECIMAL SEPARATOR
    '/'        #  0x2F -> SOLIDUS, left-right
    '0'        #  0x30 -> DIGIT ZERO;  in Arabic-script context, displayed as 0x06F0 EXTENDED ARABIC-INDIC DIGIT ZERO
    '1'        #  0x31 -> DIGIT ONE;   in Arabic-script context, displayed as 0x06F1 EXTENDED ARABIC-INDIC DIGIT ONE
    '2'        #  0x32 -> DIGIT TWO;   in Arabic-script context, displayed as 0x06F2 EXTENDED ARABIC-INDIC DIGIT TWO
    '3'        #  0x33 -> DIGIT THREE; in Arabic-script context, displayed as 0x06F3 EXTENDED ARABIC-INDIC DIGIT THREE
    '4'        #  0x34 -> DIGIT FOUR;  in Arabic-script context, displayed as 0x06F4 EXTENDED ARABIC-INDIC DIGIT FOUR
    '5'        #  0x35 -> DIGIT FIVE;  in Arabic-script context, displayed as 0x06F5 EXTENDED ARABIC-INDIC DIGIT FIVE
    '6'        #  0x36 -> DIGIT SIX;   in Arabic-script context, displayed as 0x06F6 EXTENDED ARABIC-INDIC DIGIT SIX
    '7'        #  0x37 -> DIGIT SEVEN; in Arabic-script context, displayed as 0x06F7 EXTENDED ARABIC-INDIC DIGIT SEVEN
    '8'        #  0x38 -> DIGIT EIGHT; in Arabic-script context, displayed as 0x06F8 EXTENDED ARABIC-INDIC DIGIT EIGHT
    '9'        #  0x39 -> DIGIT NINE;  in Arabic-script context, displayed as 0x06F9 EXTENDED ARABIC-INDIC DIGIT NINE
    ':'        #  0x3A -> COLON, left-right
    ';'        #  0x3B -> SEMICOLON, left-right
    '<'        #  0x3C -> LESS-THAN SIGN, left-right
    '='        #  0x3D -> EQUALS SIGN, left-right
    '>'        #  0x3E -> GREATER-THAN SIGN, left-right
    '?'        #  0x3F -> QUESTION MARK, left-right
    '@'        #  0x40 -> COMMERCIAL AT
    'A'        #  0x41 -> LATIN CAPITAL LETTER A
    'B'        #  0x42 -> LATIN CAPITAL LETTER B
    'C'        #  0x43 -> LATIN CAPITAL LETTER C
    'D'        #  0x44 -> LATIN CAPITAL LETTER D
    'E'        #  0x45 -> LATIN CAPITAL LETTER E
    'F'        #  0x46 -> LATIN CAPITAL LETTER F
    'G'        #  0x47 -> LATIN CAPITAL LETTER G
    'H'        #  0x48 -> LATIN CAPITAL LETTER H
    'I'        #  0x49 -> LATIN CAPITAL LETTER I
    'J'        #  0x4A -> LATIN CAPITAL LETTER J
    'K'        #  0x4B -> LATIN CAPITAL LETTER K
    'L'        #  0x4C -> LATIN CAPITAL LETTER L
    'M'        #  0x4D -> LATIN CAPITAL LETTER M
    'N'        #  0x4E -> LATIN CAPITAL LETTER N
    'O'        #  0x4F -> LATIN CAPITAL LETTER O
    'P'        #  0x50 -> LATIN CAPITAL LETTER P
    'Q'        #  0x51 -> LATIN CAPITAL LETTER Q
    'R'        #  0x52 -> LATIN CAPITAL LETTER R
    'S'        #  0x53 -> LATIN CAPITAL LETTER S
    'T'        #  0x54 -> LATIN CAPITAL LETTER T
    'U'        #  0x55 -> LATIN CAPITAL LETTER U
    'V'        #  0x56 -> LATIN CAPITAL LETTER V
    'W'        #  0x57 -> LATIN CAPITAL LETTER W
    'X'        #  0x58 -> LATIN CAPITAL LETTER X
    'Y'        #  0x59 -> LATIN CAPITAL LETTER Y
    'Z'        #  0x5A -> LATIN CAPITAL LETTER Z
    '['        #  0x5B -> LEFT SQUARE BRACKET, left-right
    '\\'       #  0x5C -> REVERSE SOLIDUS, left-right
    ']'        #  0x5D -> RIGHT SQUARE BRACKET, left-right
    '^'        #  0x5E -> CIRCUMFLEX ACCENT, left-right
    '_'        #  0x5F -> LOW LINE, left-right
    '`'        #  0x60 -> GRAVE ACCENT
    'a'        #  0x61 -> LATIN SMALL LETTER A
    'b'        #  0x62 -> LATIN SMALL LETTER B
    'c'        #  0x63 -> LATIN SMALL LETTER C
    'd'        #  0x64 -> LATIN SMALL LETTER D
    'e'        #  0x65 -> LATIN SMALL LETTER E
    'f'        #  0x66 -> LATIN SMALL LETTER F
    'g'        #  0x67 -> LATIN SMALL LETTER G
    'h'        #  0x68 -> LATIN SMALL LETTER H
    'i'        #  0x69 -> LATIN SMALL LETTER I
    'j'        #  0x6A -> LATIN SMALL LETTER J
    'k'        #  0x6B -> LATIN SMALL LETTER K
    'l'        #  0x6C -> LATIN SMALL LETTER L
    'm'        #  0x6D -> LATIN SMALL LETTER M
    'n'        #  0x6E -> LATIN SMALL LETTER N
    'o'        #  0x6F -> LATIN SMALL LETTER O
    'p'        #  0x70 -> LATIN SMALL LETTER P
    'q'        #  0x71 -> LATIN SMALL LETTER Q
    'r'        #  0x72 -> LATIN SMALL LETTER R
    's'        #  0x73 -> LATIN SMALL LETTER S
    't'        #  0x74 -> LATIN SMALL LETTER T
    'u'        #  0x75 -> LATIN SMALL LETTER U
    'v'        #  0x76 -> LATIN SMALL LETTER V
    'w'        #  0x77 -> LATIN SMALL LETTER W
    'x'        #  0x78 -> LATIN SMALL LETTER X
    'y'        #  0x79 -> LATIN SMALL LETTER Y
    'z'        #  0x7A -> LATIN SMALL LETTER Z
    '{'        #  0x7B -> LEFT CURLY BRACKET, left-right
    '|'        #  0x7C -> VERTICAL LINE, left-right
    '}'        #  0x7D -> RIGHT CURLY BRACKET, left-right
    '~'        #  0x7E -> TILDE
    '\x7f'     #  0x7F -> CONTROL CHARACTER
    '\xc4'     #  0x80 -> LATIN CAPITAL LETTER A WITH DIAERESIS
    '\xa0'     #  0x81 -> NO-BREAK SPACE, right-left
    '\xc7'     #  0x82 -> LATIN CAPITAL LETTER C WITH CEDILLA
    '\xc9'     #  0x83 -> LATIN CAPITAL LETTER E WITH ACUTE
    '\xd1'     #  0x84 -> LATIN CAPITAL LETTER N WITH TILDE
    '\xd6'     #  0x85 -> LATIN CAPITAL LETTER O WITH DIAERESIS
    '\xdc'     #  0x86 -> LATIN CAPITAL LETTER U WITH DIAERESIS
    '\xe1'     #  0x87 -> LATIN SMALL LETTER A WITH ACUTE
    '\xe0'     #  0x88 -> LATIN SMALL LETTER A WITH GRAVE
    '\xe2'     #  0x89 -> LATIN SMALL LETTER A WITH CIRCUMFLEX
    '\xe4'     #  0x8A -> LATIN SMALL LETTER A WITH DIAERESIS
    '\u06ba'   #  0x8B -> ARABIC LETTER NOON GHUNNA
    '\xab'     #  0x8C -> LEFT-POINTING DOUBLE ANGLE QUOTATION MARK, right-left
    '\xe7'     #  0x8D -> LATIN SMALL LETTER C WITH CEDILLA
    '\xe9'     #  0x8E -> LATIN SMALL LETTER E WITH ACUTE
    '\xe8'     #  0x8F -> LATIN SMALL LETTER E WITH GRAVE
    '\xea'     #  0x90 -> LATIN SMALL LETTER E WITH CIRCUMFLEX
    '\xeb'     #  0x91 -> LATIN SMALL LETTER E WITH DIAERESIS
    '\xed'     #  0x92 -> LATIN SMALL LETTER I WITH ACUTE
    '\u2026'   #  0x93 -> HORIZONTAL ELLIPSIS, right-left
    '\xee'     #  0x94 -> LATIN SMALL LETTER I WITH CIRCUMFLEX
    '\xef'     #  0x95 -> LATIN SMALL LETTER I WITH DIAERESIS
    '\xf1'     #  0x96 -> LATIN SMALL LETTER N WITH TILDE
    '\xf3'     #  0x97 -> LATIN SMALL LETTER O WITH ACUTE
    '\xbb'     #  0x98 -> RIGHT-POINTING DOUBLE ANGLE QUOTATION MARK, right-left
    '\xf4'     #  0x99 -> LATIN SMALL LETTER O WITH CIRCUMFLEX
    '\xf6'     #  0x9A -> LATIN SMALL LETTER O WITH DIAERESIS
    '\xf7'     #  0x9B -> DIVISION SIGN, right-left
    '\xfa'     #  0x9C -> LATIN SMALL LETTER U WITH ACUTE
    '\xf9'     #  0x9D -> LATIN SMALL LETTER U WITH GRAVE
    '\xfb'     #  0x9E -> LATIN SMALL LETTER U WITH CIRCUMFLEX
    '\xfc'     #  0x9F -> LATIN SMALL LETTER U WITH DIAERESIS
    ' '        #  0xA0 -> SPACE, right-left
    '!'        #  0xA1 -> EXCLAMATION MARK, right-left
    '"'        #  0xA2 -> QUOTATION MARK, right-left
    '#'        #  0xA3 -> NUMBER SIGN, right-left
    '$'        #  0xA4 -> DOLLAR SIGN, right-left
    '\u066a'   #  0xA5 -> ARABIC PERCENT SIGN
    '&'        #  0xA6 -> AMPERSAND, right-left
    "'"        #  0xA7 -> APOSTROPHE, right-left
    '('        #  0xA8 -> LEFT PARENTHESIS, right-left
    ')'        #  0xA9 -> RIGHT PARENTHESIS, right-left
    '*'        #  0xAA -> ASTERISK, right-left
    '+'        #  0xAB -> PLUS SIGN, right-left
    '\u060c'   #  0xAC -> ARABIC COMMA
    '-'        #  0xAD -> HYPHEN-MINUS, right-left
    '.'        #  0xAE -> FULL STOP, right-left
    '/'        #  0xAF -> SOLIDUS, right-left
    '\u06f0'   #  0xB0 -> EXTENDED ARABIC-INDIC DIGIT ZERO, right-left (need override)
    '\u06f1'   #  0xB1 -> EXTENDED ARABIC-INDIC DIGIT ONE, right-left (need override)
    '\u06f2'   #  0xB2 -> EXTENDED ARABIC-INDIC DIGIT TWO, right-left (need override)
    '\u06f3'   #  0xB3 -> EXTENDED ARABIC-INDIC DIGIT THREE, right-left (need override)
    '\u06f4'   #  0xB4 -> EXTENDED ARABIC-INDIC DIGIT FOUR, right-left (need override)
    '\u06f5'   #  0xB5 -> EXTENDED ARABIC-INDIC DIGIT FIVE, right-left (need override)
    '\u06f6'   #  0xB6 -> EXTENDED ARABIC-INDIC DIGIT SIX, right-left (need override)
    '\u06f7'   #  0xB7 -> EXTENDED ARABIC-INDIC DIGIT SEVEN, right-left (need override)
    '\u06f8'   #  0xB8 -> EXTENDED ARABIC-INDIC DIGIT EIGHT, right-left (need override)
    '\u06f9'   #  0xB9 -> EXTENDED ARABIC-INDIC DIGIT NINE, right-left (need override)
    ':'        #  0xBA -> COLON, right-left
    '\u061b'   #  0xBB -> ARABIC SEMICOLON
    '<'        #  0xBC -> LESS-THAN SIGN, right-left
    '='        #  0xBD -> EQUALS SIGN, right-left
    '>'        #  0xBE -> GREATER-THAN SIGN, right-left
    '\u061f'   #  0xBF -> ARABIC QUESTION MARK
    '\u274a'   #  0xC0 -> EIGHT TEARDROP-SPOKED PROPELLER ASTERISK, right-left
    '\u0621'   #  0xC1 -> ARABIC LETTER HAMZA
    '\u0622'   #  0xC2 -> ARABIC LETTER ALEF WITH MADDA ABOVE
    '\u0623'   #  0xC3 -> ARABIC LETTER ALEF WITH HAMZA ABOVE
    '\u0624'   #  0xC4 -> ARABIC LETTER WAW WITH HAMZA ABOVE
    '\u0625'   #  0xC5 -> ARABIC LETTER ALEF WITH HAMZA BELOW
    '\u0626'   #  0xC6 -> ARABIC LETTER YEH WITH HAMZA ABOVE
    '\u0627'   #  0xC7 -> ARABIC LETTER ALEF
    '\u0628'   #  0xC8 -> ARABIC LETTER BEH
    '\u0629'   #  0xC9 -> ARABIC LETTER TEH MARBUTA
    '\u062a'   #  0xCA -> ARABIC LETTER TEH
    '\u062b'   #  0xCB -> ARABIC LETTER THEH
    '\u062c'   #  0xCC -> ARABIC LETTER JEEM
    '\u062d'   #  0xCD -> ARABIC LETTER HAH
    '\u062e'   #  0xCE -> ARABIC LETTER KHAH
    '\u062f'   #  0xCF -> ARABIC LETTER DAL
    '\u0630'   #  0xD0 -> ARABIC LETTER THAL
    '\u0631'   #  0xD1 -> ARABIC LETTER REH
    '\u0632'   #  0xD2 -> ARABIC LETTER ZAIN
    '\u0633'   #  0xD3 -> ARABIC LETTER SEEN
    '\u0634'   #  0xD4 -> ARABIC LETTER SHEEN
    '\u0635'   #  0xD5 -> ARABIC LETTER SAD
    '\u0636'   #  0xD6 -> ARABIC LETTER DAD
    '\u0637'   #  0xD7 -> ARABIC LETTER TAH
    '\u0638'   #  0xD8 -> ARABIC LETTER ZAH
    '\u0639'   #  0xD9 -> ARABIC LETTER AIN
    '\u063a'   #  0xDA -> ARABIC LETTER GHAIN
    '['        #  0xDB -> LEFT SQUARE BRACKET, right-left
    '\\'       #  0xDC -> REVERSE SOLIDUS, right-left
    ']'        #  0xDD -> RIGHT SQUARE BRACKET, right-left
    '^'        #  0xDE -> CIRCUMFLEX ACCENT, right-left
    '_'        #  0xDF -> LOW LINE, right-left
    '\u0640'   #  0xE0 -> ARABIC TATWEEL
    '\u0641'   #  0xE1 -> ARABIC LETTER FEH
    '\u0642'   #  0xE2 -> ARABIC LETTER QAF
    '\u0643'   #  0xE3 -> ARABIC LETTER KAF
    '\u0644'   #  0xE4 -> ARABIC LETTER LAM
    '\u0645'   #  0xE5 -> ARABIC LETTER MEEM
    '\u0646'   #  0xE6 -> ARABIC LETTER NOON
    '\u0647'   #  0xE7 -> ARABIC LETTER HEH
    '\u0648'   #  0xE8 -> ARABIC LETTER WAW
    '\u0649'   #  0xE9 -> ARABIC LETTER ALEF MAKSURA
    '\u064a'   #  0xEA -> ARABIC LETTER YEH
    '\u064b'   #  0xEB -> ARABIC FATHATAN
    '\u064c'   #  0xEC -> ARABIC DAMMATAN
    '\u064d'   #  0xED -> ARABIC KASRATAN
    '\u064e'   #  0xEE -> ARABIC FATHA
    '\u064f'   #  0xEF -> ARABIC DAMMA
    '\u0650'   #  0xF0 -> ARABIC KASRA
    '\u0651'   #  0xF1 -> ARABIC SHADDA
    '\u0652'   #  0xF2 -> ARABIC SUKUN
    '\u067e'   #  0xF3 -> ARABIC LETTER PEH
    '\u0679'   #  0xF4 -> ARABIC LETTER TTEH
    '\u0686'   #  0xF5 -> ARABIC LETTER TCHEH
    '\u06d5'   #  0xF6 -> ARABIC LETTER AE
    '\u06a4'   #  0xF7 -> ARABIC LETTER VEH
    '\u06af'   #  0xF8 -> ARABIC LETTER GAF
    '\u0688'   #  0xF9 -> ARABIC LETTER DDAL
    '\u0691'   #  0xFA -> ARABIC LETTER RREH
    '{'        #  0xFB -> LEFT CURLY BRACKET, right-left
    '|'        #  0xFC -> VERTICAL LINE, right-left
    '}'        #  0xFD -> RIGHT CURLY BRACKET, right-left
    '\u0698'   #  0xFE -> ARABIC LETTER JEH
    '\u06d2'   #  0xFF -> ARABIC LETTER YEH BARREE
)

### Encoding table
encoding_table=codecs.charmap_build(decoding_table)
```
