## Supplementary software v0.2.1 for "Virtual control arms for paediatric myopia trials: external validation of axial-elongation models": mbcs.py

```
""" Python 'mbcs' Codec for Windows


Cloned by Mark Hammond (mhammond@skippinet.com.au) from ascii.py,
which was written by Marc-Andre Lemburg (mal@lemburg.com).

(c) Copyright CNRI, All Rights Reserved. NO WARRANTY.

"""
# Import them explicitly to cause an ImportError
# on non-Windows systems
from codecs import mbcs_encode, mbcs_decode
# for IncrementalDecoder, IncrementalEncoder, ...
import codecs

### Codec APIs

encode = mbcs_encode

def decode(input, errors='strict'):
    return mbcs_decode(input, errors, True)

class IncrementalEncoder(codecs.IncrementalEncoder):
    def encode(self, input, final=False):
        return mbcs_encode(input, self.errors)[0]

class IncrementalDecoder(codecs.BufferedIncrementalDecoder):
    _buffer_decode = mbcs_decode

class StreamWriter(codecs.StreamWriter):
    encode = mbcs_encode

class StreamReader(codecs.StreamReader):
    decode = mbcs_decode

### encodings module API

def getregentry():
    return codecs.CodecInfo(
        name='mbcs',
        encode=encode,
        decode=decode,
        incrementalencoder=IncrementalEncoder,
        incrementaldecoder=IncrementalDecoder,
        streamreader=StreamReader,
        streamwriter=StreamWriter,
    )
```
