## Supplementary software v0.2.1 for "Virtual control arms for paediatric myopia trials: external validation of axial-elongation models": punycode.py

```
""" Codec for the Punycode encoding, as specified in RFC 3492

Written by Martin v. Löwis.
"""

import codecs

##################### Encoding #####################################

def segregate(str):
    """3.1 Basic code point segregation"""
    base = bytearray()
    extended = set()
    for c in str:
        if ord(c) < 128:
            base.append(ord(c))
        else:
            extended.add(c)
    extended = sorted(extended)
    return bytes(base), extended

def selective_len(str, max):
    """Return the length of str, considering only characters below max."""
    res = 0
    for c in str:
        if ord(c) < max:
            res += 1
    return res

def selective_find(str, char, index, pos):
    """Return a pair (index, pos), indicating the next occurrence of
    char in str. index is the position of the character considering
    only ordinals up to and including char, and pos is the position in
    the full string. index/pos is the starting position in the full
    string."""

    l = len(str)
    while 1:
        pos += 1
        if pos == l:
            return (-1, -1)
        c = str[pos]
        if c == char:
            return index+1, pos
        elif c < char:
            index += 1

def insertion_unsort(str, extended):
    """3.2 Insertion unsort coding"""
    oldchar = 0x80
    result = []
    oldindex = -1
    for c in extended:
        index = pos = -1
        char = ord(c)
        curlen = selective_len(str, char)
        delta = (curlen+1) * (char - oldchar)
        while 1:
            index,pos = selective_find(str,c,index,pos)
            if index == -1:
                break
            delta += index - oldindex
            result.append(delta-1)
            oldindex = index
            delta = 0
        oldchar = char

    return result

def T(j, bias):
    # Punycode parameters: tmin = 1, tmax = 26, base = 36
    res = 36 * (j + 1) - bias
    if res < 1: return 1
    if res > 26: return 26
    return res

digits = b"abcdefghijklmnopqrstuvwxyz0123456789"
def generate_generalized_integer(N, bias):
    """3.3 Generalized variable-length integers"""
    result = bytearray()
    j = 0
    while 1:
        t = T(j, bias)
        if N < t:
            result.append(digits[N])
            return bytes(result)
        result.append(digits[t + ((N - t) % (36 - t))])
        N = (N - t) // (36 - t)
        j += 1

def adapt(delta, first, numchars):
    if first:
        delta //= 700
    else:
        delta //= 2
    delta += delta // numchars
    # ((base - tmin) * tmax) // 2 == 455
    divisions = 0
    while delta > 455:
        delta = delta // 35 # base - tmin
        divisions += 36
    bias = divisions + (36 * delta // (delta + 38))
    return bias


def generate_integers(baselen, deltas):
    """3.4 Bias adaptation"""
    # Punycode parameters: initial bias = 72, damp = 700, skew = 38
    result = bytearray()
    bias = 72
    for points, delta in enumerate(deltas):
        s = generate_generalized_integer(delta, bias)
        result.extend(s)
        bias = adapt(delta, points==0, baselen+points+1)
    return bytes(result)

def punycode_encode(text):
    base, extended = segregate(text)
    deltas = insertion_unsort(text, extended)
    extended = generate_integers(len(base), deltas)
    if base:
        return base + b"-" + extended
    return extended

##################### Decoding #####################################

def decode_generalized_number(extended, extpos, bias, errors):
    """3.3 Generalized variable-length integers"""
    result = 0
    w = 1
    j = 0
    while 1:
        try:
            char = extended[extpos]
        except IndexError:
            if errors == "strict":
                raise UnicodeDecodeError("punycode", extended, extpos, extpos+1,
                                         "incomplete punycode string")
            return extpos + 1, None
        extpos += 1
        if 0x41 <= char <= 0x5A: # A-Z
            digit = char - 0x41
        elif 0x30 <= char <= 0x39:
            digit = char - 22 # 0x30-26
        elif errors == "strict":
            raise UnicodeDecodeError("punycode", extended, extpos-1, extpos,
                                     f"Invalid extended code point '{extended[extpos-1]}'")
        else:
            return extpos, None
        t = T(j, bias)
        result += digit * w
        if digit < t:
            return extpos, result
        w = w * (36 - t)
        j += 1


def insertion_sort(base, extended, errors):
    """3.2 Insertion sort coding"""
    # This function raises UnicodeDecodeError with position in the extended.
    # Caller should add the offset.
    char = 0x80
    pos = -1
    bias = 72
    extpos = 0

    while extpos < len(extended):
        newpos, delta = decode_generalized_number(extended, extpos,
                                                  bias, errors)
        if delta is None:
            # There was an error in decoding. We can't continue because
            # synchronization is lost.
            return base
        pos += delta+1
        char += pos // (len(base) + 1)
        if char > 0x10FFFF:
            if errors == "strict":
                raise UnicodeDecodeError(
                    "punycode", extended, pos-1, pos,
                    f"Invalid character U+{char:x}")
            char = ord('?')
        pos = pos % (len(base) + 1)
        base = base[:pos] + chr(char) + base[pos:]
        bias = adapt(delta, (extpos == 0), len(base))
        extpos = newpos
    return base

def punycode_decode(text, errors):
    if isinstance(text, str):
        text = text.encode("ascii")
    if isinstance(text, memoryview):
        text = bytes(text)
    pos = text.rfind(b"-")
    if pos == -1:
        base = ""
        extended = text.upper()
    else:
        try:
            base = str(text[:pos], "ascii", errors)
        except UnicodeDecodeError as exc:
            raise UnicodeDecodeError("ascii", text, exc.start, exc.end,
                                     exc.reason) from None
        extended = text[pos+1:].upper()
    try:
        return insertion_sort(base, extended, errors)
    except UnicodeDecodeError as exc:
        offset = pos + 1
        raise UnicodeDecodeError("punycode", text,
                                 offset+exc.start, offset+exc.end,
                                 exc.reason) from None

### Codec APIs

class Codec(codecs.Codec):

    def encode(self, input, errors='strict'):
        res = punycode_encode(input)
        return res, len(input)

    def decode(self, input, errors='strict'):
        if errors not in ('strict', 'replace', 'ignore'):
            raise UnicodeError(f"Unsupported error handling: {errors}")
        res = punycode_decode(input, errors)
        return res, len(input)

class IncrementalEncoder(codecs.IncrementalEncoder):
    def encode(self, input, final=False):
        return punycode_encode(input)

class IncrementalDecoder(codecs.IncrementalDecoder):
    def decode(self, input, final=False):
        if self.errors not in ('strict', 'replace', 'ignore'):
            raise UnicodeError(f"Unsupported error handling: {self.errors}")
        return punycode_decode(input, self.errors)

class StreamWriter(Codec,codecs.StreamWriter):
    pass

class StreamReader(Codec,codecs.StreamReader):
    pass

### encodings module API

def getregentry():
    return codecs.CodecInfo(
        name='punycode',
        encode=Codec().encode,
        decode=Codec().decode,
        incrementalencoder=IncrementalEncoder,
        incrementaldecoder=IncrementalDecoder,
        streamwriter=StreamWriter,
        streamreader=StreamReader,
    )
```
