## Supplementary software v0.2.1 for "Virtual control arms for paediatric myopia trials: external validation of axial-elongation models": quopri_codec.py

```
"""Codec for quoted-printable encoding.

This codec de/encodes from bytes to bytes.
"""

import codecs
import quopri
from io import BytesIO

def quopri_encode(input, errors='strict'):
    assert errors == 'strict'
    f = BytesIO(input)
    g = BytesIO()
    quopri.encode(f, g, quotetabs=True)
    return (g.getvalue(), len(input))

def quopri_decode(input, errors='strict'):
    assert errors == 'strict'
    f = BytesIO(input)
    g = BytesIO()
    quopri.decode(f, g)
    return (g.getvalue(), len(input))

class Codec(codecs.Codec):
    def encode(self, input, errors='strict'):
        return quopri_encode(input, errors)
    def decode(self, input, errors='strict'):
        return quopri_decode(input, errors)

class IncrementalEncoder(codecs.IncrementalEncoder):
    def encode(self, input, final=False):
        return quopri_encode(input, self.errors)[0]

class IncrementalDecoder(codecs.IncrementalDecoder):
    def decode(self, input, final=False):
        return quopri_decode(input, self.errors)[0]

class StreamWriter(Codec, codecs.StreamWriter):
    charbuffertype = bytes

class StreamReader(Codec, codecs.StreamReader):
    charbuffertype = bytes

# encodings module API

def getregentry():
    return codecs.CodecInfo(
        name='quopri',
        encode=quopri_encode,
        decode=quopri_decode,
        incrementalencoder=IncrementalEncoder,
        incrementaldecoder=IncrementalDecoder,
        streamwriter=StreamWriter,
        streamreader=StreamReader,
        _is_text_encoding=False,
    )
```
