## Supplementary software v0.2.1 for "Virtual control arms for paediatric myopia trials: external validation of axial-elongation models": raw_unicode_escape.py

```
""" Python 'raw-unicode-escape' Codec


Written by Marc-Andre Lemburg (mal@lemburg.com).

(c) Copyright CNRI, All Rights Reserved. NO WARRANTY.

"""
import codecs

### Codec APIs

class Codec(codecs.Codec):

    # Note: Binding these as C functions will result in the class not
    # converting them to methods. This is intended.
    encode = codecs.raw_unicode_escape_encode
    decode = codecs.raw_unicode_escape_decode

class IncrementalEncoder(codecs.IncrementalEncoder):
    def encode(self, input, final=False):
        return codecs.raw_unicode_escape_encode(input, self.errors)[0]

class IncrementalDecoder(codecs.BufferedIncrementalDecoder):
    def _buffer_decode(self, input, errors, final):
        return codecs.raw_unicode_escape_decode(input, errors, final)

class StreamWriter(Codec,codecs.StreamWriter):
    pass

class StreamReader(Codec,codecs.StreamReader):
    def decode(self, input, errors='strict'):
        return codecs.raw_unicode_escape_decode(input, errors, False)

### encodings module API

def getregentry():
    return codecs.CodecInfo(
        name='raw-unicode-escape',
        encode=Codec.encode,
        decode=Codec.decode,
        incrementalencoder=IncrementalEncoder,
        incrementaldecoder=IncrementalDecoder,
        streamwriter=StreamWriter,
        streamreader=StreamReader,
    )
```
