## Supplementary software v0.2.1 for "Virtual control arms for paediatric myopia trials: external validation of axial-elongation models": rot_13.py

```
#!/usr/bin/env python
""" Python Character Mapping Codec for ROT13.

This codec de/encodes from str to str.

Written by Marc-Andre Lemburg (mal@lemburg.com).
"""

import codecs

### Codec APIs

class Codec(codecs.Codec):
    def encode(self, input, errors='strict'):
        return (str.translate(input, rot13_map), len(input))

    def decode(self, input, errors='strict'):
        return (str.translate(input, rot13_map), len(input))

class IncrementalEncoder(codecs.IncrementalEncoder):
    def encode(self, input, final=False):
        return str.translate(input, rot13_map)

class IncrementalDecoder(codecs.IncrementalDecoder):
    def decode(self, input, final=False):
        return str.translate(input, rot13_map)

class StreamWriter(Codec,codecs.StreamWriter):
    pass

class StreamReader(Codec,codecs.StreamReader):
    pass

### encodings module API

def getregentry():
    return codecs.CodecInfo(
        name='rot-13',
        encode=Codec().encode,
        decode=Codec().decode,
        incrementalencoder=IncrementalEncoder,
        incrementaldecoder=IncrementalDecoder,
        streamwriter=StreamWriter,
        streamreader=StreamReader,
        _is_text_encoding=False,
    )

### Map

rot13_map = codecs.make_identity_dict(range(256))
rot13_map.update({
   0x0041: 0x004e,
   0x0042: 0x004f,
   0x0043: 0x0050,
   0x0044: 0x0051,
   0x0045: 0x0052,
   0x0046: 0x0053,
   0x0047: 0x0054,
   0x0048: 0x0055,
   0x0049: 0x0056,
   0x004a: 0x0057,
   0x004b: 0x0058,
   0x004c: 0x0059,
   0x004d: 0x005a,
   0x004e: 0x0041,
   0x004f: 0x0042,
   0x0050: 0x0043,
   0x0051: 0x0044,
   0x0052: 0x0045,
   0x0053: 0x0046,
   0x0054: 0x0047,
   0x0055: 0x0048,
   0x0056: 0x0049,
   0x0057: 0x004a,
   0x0058: 0x004b,
   0x0059: 0x004c,
   0x005a: 0x004d,
   0x0061: 0x006e,
   0x0062: 0x006f,
   0x0063: 0x0070,
   0x0064: 0x0071,
   0x0065: 0x0072,
   0x0066: 0x0073,
   0x0067: 0x0074,
   0x0068: 0x0075,
   0x0069: 0x0076,
   0x006a: 0x0077,
   0x006b: 0x0078,
   0x006c: 0x0079,
   0x006d: 0x007a,
   0x006e: 0x0061,
   0x006f: 0x0062,
   0x0070: 0x0063,
   0x0071: 0x0064,
   0x0072: 0x0065,
   0x0073: 0x0066,
   0x0074: 0x0067,
   0x0075: 0x0068,
   0x0076: 0x0069,
   0x0077: 0x006a,
   0x0078: 0x006b,
   0x0079: 0x006c,
   0x007a: 0x006d,
})

### Filter API

def rot13(infile, outfile):
    outfile.write(codecs.encode(infile.read(), 'rot-13'))

if __name__ == '__main__':
    import sys
    rot13(sys.stdin, sys.stdout)
```
