## Supplementary software v0.2.1 for "Virtual control arms for paediatric myopia trials: external validation of axial-elongation models": undefined.py

```
""" Python 'undefined' Codec

    This codec will always raise a UnicodeError exception when being
    used. It is intended for use by the site.py file to switch off
    automatic string to Unicode coercion.

Written by Marc-Andre Lemburg (mal@lemburg.com).

(c) Copyright CNRI, All Rights Reserved. NO WARRANTY.

"""
import codecs

### Codec APIs

class Codec(codecs.Codec):

    def encode(self,input,errors='strict'):
        raise UnicodeError("undefined encoding")

    def decode(self,input,errors='strict'):
        raise UnicodeError("undefined encoding")

class IncrementalEncoder(codecs.IncrementalEncoder):
    def encode(self, input, final=False):
        raise UnicodeError("undefined encoding")

class IncrementalDecoder(codecs.IncrementalDecoder):
    def decode(self, input, final=False):
        raise UnicodeError("undefined encoding")

class StreamWriter(Codec,codecs.StreamWriter):
    pass

class StreamReader(Codec,codecs.StreamReader):
    pass

### encodings module API

def getregentry():
    return codecs.CodecInfo(
        name='undefined',
        encode=Codec().encode,
        decode=Codec().decode,
        incrementalencoder=IncrementalEncoder,
        incrementaldecoder=IncrementalDecoder,
        streamwriter=StreamWriter,
        streamreader=StreamReader,
    )
```
