## Supplementary software v0.2.1 for "Virtual control arms for paediatric myopia trials: external validation of axial-elongation models": utf_8_sig.py

```
""" Python 'utf-8-sig' Codec
This work similar to UTF-8 with the following changes:

* On encoding/writing a UTF-8 encoded BOM will be prepended/written as the
  first three bytes.

* On decoding/reading if the first three bytes are a UTF-8 encoded BOM, these
  bytes will be skipped.
"""
import codecs

### Codec APIs

def encode(input, errors='strict'):
    return (codecs.BOM_UTF8 + codecs.utf_8_encode(input, errors)[0],
            len(input))

def decode(input, errors='strict'):
    prefix = 0
    if input[:3] == codecs.BOM_UTF8:
        input = input[3:]
        prefix = 3
    (output, consumed) = codecs.utf_8_decode(input, errors, True)
    return (output, consumed+prefix)

class IncrementalEncoder(codecs.IncrementalEncoder):
    def __init__(self, errors='strict'):
        codecs.IncrementalEncoder.__init__(self, errors)
        self.first = 1

    def encode(self, input, final=False):
        if self.first:
            self.first = 0
            return codecs.BOM_UTF8 + \
                   codecs.utf_8_encode(input, self.errors)[0]
        else:
            return codecs.utf_8_encode(input, self.errors)[0]

    def reset(self):
        codecs.IncrementalEncoder.reset(self)
        self.first = 1

    def getstate(self):
        return self.first

    def setstate(self, state):
        self.first = state

class IncrementalDecoder(codecs.BufferedIncrementalDecoder):
    def __init__(self, errors='strict'):
        codecs.BufferedIncrementalDecoder.__init__(self, errors)
        self.first = 1

    def _buffer_decode(self, input, errors, final):
        if self.first:
            if len(input) < 3:
                if codecs.BOM_UTF8.startswith(input):
                    # not enough data to decide if this really is a BOM
                    # => try again on the next call
                    return ("", 0)
                else:
                    self.first = 0
            else:
                self.first = 0
                if input[:3] == codecs.BOM_UTF8:
                    (output, consumed) = \
                       codecs.utf_8_decode(input[3:], errors, final)
                    return (output, consumed+3)
        return codecs.utf_8_decode(input, errors, final)

    def reset(self):
        codecs.BufferedIncrementalDecoder.reset(self)
        self.first = 1

    def getstate(self):
        state = codecs.BufferedIncrementalDecoder.getstate(self)
        # state[1] must be 0 here, as it isn't passed along to the caller
        return (state[0], self.first)

    def setstate(self, state):
        # state[1] will be ignored by BufferedIncrementalDecoder.setstate()
        codecs.BufferedIncrementalDecoder.setstate(self, state)
        self.first = state[1]

class StreamWriter(codecs.StreamWriter):
    def reset(self):
        codecs.StreamWriter.reset(self)
        try:
            del self.encode
        except AttributeError:
            pass

    def encode(self, input, errors='strict'):
        self.encode = codecs.utf_8_encode
        return encode(input, errors)

class StreamReader(codecs.StreamReader):
    def reset(self):
        codecs.StreamReader.reset(self)
        try:
            del self.decode
        except AttributeError:
            pass

    def decode(self, input, errors='strict'):
        if len(input) < 3:
            if codecs.BOM_UTF8.startswith(input):
                # not enough data to decide if this is a BOM
                # => try again on the next call
                return ("", 0)
        elif input[:3] == codecs.BOM_UTF8:
            self.decode = codecs.utf_8_decode
            (output, consumed) = codecs.utf_8_decode(input[3:],errors)
            return (output, consumed+3)
        # (else) no BOM present
        self.decode = codecs.utf_8_decode
        return codecs.utf_8_decode(input, errors)

### encodings module API

def getregentry():
    return codecs.CodecInfo(
        name='utf-8-sig',
        encode=encode,
        decode=decode,
        incrementalencoder=IncrementalEncoder,
        incrementaldecoder=IncrementalDecoder,
        streamreader=StreamReader,
        streamwriter=StreamWriter,
    )
```
