## Supplementary software v0.2.1 for "Virtual control arms for paediatric myopia trials: external validation of axial-elongation models": utf_16.py

```
""" Python 'utf-16' Codec


Written by Marc-Andre Lemburg (mal@lemburg.com).

(c) Copyright CNRI, All Rights Reserved. NO WARRANTY.

"""
import codecs, sys

### Codec APIs

encode = codecs.utf_16_encode

def decode(input, errors='strict'):
    return codecs.utf_16_decode(input, errors, True)

class IncrementalEncoder(codecs.IncrementalEncoder):
    def __init__(self, errors='strict'):
        codecs.IncrementalEncoder.__init__(self, errors)
        self.encoder = None

    def encode(self, input, final=False):
        if self.encoder is None:
            result = codecs.utf_16_encode(input, self.errors)[0]
            if sys.byteorder == 'little':
                self.encoder = codecs.utf_16_le_encode
            else:
                self.encoder = codecs.utf_16_be_encode
            return result
        return self.encoder(input, self.errors)[0]

    def reset(self):
        codecs.IncrementalEncoder.reset(self)
        self.encoder = None

    def getstate(self):
        # state info we return to the caller:
        # 0: stream is in natural order for this platform
        # 2: endianness hasn't been determined yet
        # (we're never writing in unnatural order)
        return (2 if self.encoder is None else 0)

    def setstate(self, state):
        if state:
            self.encoder = None
        else:
            if sys.byteorder == 'little':
                self.encoder = codecs.utf_16_le_encode
            else:
                self.encoder = codecs.utf_16_be_encode

class IncrementalDecoder(codecs.BufferedIncrementalDecoder):
    def __init__(self, errors='strict'):
        codecs.BufferedIncrementalDecoder.__init__(self, errors)
        self.decoder = None

    def _buffer_decode(self, input, errors, final):
        if self.decoder is None:
            (output, consumed, byteorder) = \
                codecs.utf_16_ex_decode(input, errors, 0, final)
            if byteorder == -1:
                self.decoder = codecs.utf_16_le_decode
            elif byteorder == 1:
                self.decoder = codecs.utf_16_be_decode
            elif consumed >= 2:
                raise UnicodeDecodeError("utf-16", input, 0, 2, "Stream does not start with BOM")
            return (output, consumed)
        return self.decoder(input, self.errors, final)

    def reset(self):
        codecs.BufferedIncrementalDecoder.reset(self)
        self.decoder = None

    def getstate(self):
        # additional state info from the base class must be None here,
        # as it isn't passed along to the caller
        state = codecs.BufferedIncrementalDecoder.getstate(self)[0]
        # additional state info we pass to the caller:
        # 0: stream is in natural order for this platform
        # 1: stream is in unnatural order
        # 2: endianness hasn't been determined yet
        if self.decoder is None:
            return (state, 2)
        addstate = int((sys.byteorder == "big") !=
                       (self.decoder is codecs.utf_16_be_decode))
        return (state, addstate)

    def setstate(self, state):
        # state[1] will be ignored by BufferedIncrementalDecoder.setstate()
        codecs.BufferedIncrementalDecoder.setstate(self, state)
        state = state[1]
        if state == 0:
            self.decoder = (codecs.utf_16_be_decode
                            if sys.byteorder == "big"
                            else codecs.utf_16_le_decode)
        elif state == 1:
            self.decoder = (codecs.utf_16_le_decode
                            if sys.byteorder == "big"
                            else codecs.utf_16_be_decode)
        else:
            self.decoder = None

class StreamWriter(codecs.StreamWriter):
    def __init__(self, stream, errors='strict'):
        codecs.StreamWriter.__init__(self, stream, errors)
        self.encoder = None

    def reset(self):
        codecs.StreamWriter.reset(self)
        self.encoder = None

    def encode(self, input, errors='strict'):
        if self.encoder is None:
            result = codecs.utf_16_encode(input, errors)
            if sys.byteorder == 'little':
                self.encoder = codecs.utf_16_le_encode
            else:
                self.encoder = codecs.utf_16_be_encode
            return result
        else:
            return self.encoder(input, errors)

class StreamReader(codecs.StreamReader):

    def reset(self):
        codecs.StreamReader.reset(self)
        try:
            del self.decode
        except AttributeError:
            pass

    def decode(self, input, errors='strict'):
        (object, consumed, byteorder) = \
            codecs.utf_16_ex_decode(input, errors, 0, False)
        if byteorder == -1:
            self.decode = codecs.utf_16_le_decode
        elif byteorder == 1:
            self.decode = codecs.utf_16_be_decode
        elif consumed>=2:
            raise UnicodeDecodeError("utf-16", input, 0, 2, "Stream does not start with BOM")
        return (object, consumed)

### encodings module API

def getregentry():
    return codecs.CodecInfo(
        name='utf-16',
        encode=encode,
        decode=decode,
        incrementalencoder=IncrementalEncoder,
        incrementaldecoder=IncrementalDecoder,
        streamreader=StreamReader,
        streamwriter=StreamWriter,
    )
```
