## Supplementary software v0.2.1 for "Virtual control arms for paediatric myopia trials: external validation of axial-elongation models": utf_32_le.py

```
"""
Python 'utf-32-le' Codec
"""
import codecs

### Codec APIs

encode = codecs.utf_32_le_encode

def decode(input, errors='strict'):
    return codecs.utf_32_le_decode(input, errors, True)

class IncrementalEncoder(codecs.IncrementalEncoder):
    def encode(self, input, final=False):
        return codecs.utf_32_le_encode(input, self.errors)[0]

class IncrementalDecoder(codecs.BufferedIncrementalDecoder):
    _buffer_decode = codecs.utf_32_le_decode

class StreamWriter(codecs.StreamWriter):
    encode = codecs.utf_32_le_encode

class StreamReader(codecs.StreamReader):
    decode = codecs.utf_32_le_decode

### encodings module API

def getregentry():
    return codecs.CodecInfo(
        name='utf-32-le',
        encode=encode,
        decode=decode,
        incrementalencoder=IncrementalEncoder,
        incrementaldecoder=IncrementalDecoder,
        streamreader=StreamReader,
        streamwriter=StreamWriter,
    )
```
