## Supplementary software v0.2.1 for "Virtual control arms for paediatric myopia trials: external validation of axial-elongation models": uu_codec.py

```
"""Python 'uu_codec' Codec - UU content transfer encoding.

This codec de/encodes from bytes to bytes.

Written by Marc-Andre Lemburg (mal@lemburg.com). Some details were
adapted from uu.py which was written by Lance Ellinghouse and
modified by Jack Jansen and Fredrik Lundh.
"""

import codecs
import binascii
from io import BytesIO

### Codec APIs

def uu_encode(input, errors='strict', filename='<data>', mode=0o666):
    assert errors == 'strict'
    infile = BytesIO(input)
    outfile = BytesIO()
    read = infile.read
    write = outfile.write

    # Remove newline chars from filename
    filename = filename.replace('\n','\\n')
    filename = filename.replace('\r','\\r')

    # Encode
    write(('begin %o %s\n' % (mode & 0o777, filename)).encode('ascii'))
    chunk = read(45)
    while chunk:
        write(binascii.b2a_uu(chunk))
        chunk = read(45)
    write(b' \nend\n')

    return (outfile.getvalue(), len(input))

def uu_decode(input, errors='strict'):
    assert errors == 'strict'
    infile = BytesIO(input)
    outfile = BytesIO()
    readline = infile.readline
    write = outfile.write

    # Find start of encoded data
    while 1:
        s = readline()
        if not s:
            raise ValueError('Missing "begin" line in input data')
        if s[:5] == b'begin':
            break

    # Decode
    while True:
        s = readline()
        if not s or s == b'end\n':
            break
        try:
            data = binascii.a2b_uu(s)
        except binascii.Error as v:
            # Workaround for broken uuencoders by /Fredrik Lundh
            nbytes = (((s[0]-32) & 63) * 4 + 5) // 3
            data = binascii.a2b_uu(s[:nbytes])
            #sys.stderr.write("Warning: %s\n" % str(v))
        write(data)
    if not s:
        raise ValueError('Truncated input data')

    return (outfile.getvalue(), len(input))

class Codec(codecs.Codec):
    def encode(self, input, errors='strict'):
        return uu_encode(input, errors)

    def decode(self, input, errors='strict'):
        return uu_decode(input, errors)

class IncrementalEncoder(codecs.IncrementalEncoder):
    def encode(self, input, final=False):
        return uu_encode(input, self.errors)[0]

class IncrementalDecoder(codecs.IncrementalDecoder):
    def decode(self, input, final=False):
        return uu_decode(input, self.errors)[0]

class StreamWriter(Codec, codecs.StreamWriter):
    charbuffertype = bytes

class StreamReader(Codec, codecs.StreamReader):
    charbuffertype = bytes

### encodings module API

def getregentry():
    return codecs.CodecInfo(
        name='uu',
        encode=uu_encode,
        decode=uu_decode,
        incrementalencoder=IncrementalEncoder,
        incrementaldecoder=IncrementalDecoder,
        streamreader=StreamReader,
        streamwriter=StreamWriter,
        _is_text_encoding=False,
    )
```
