## Supplementary software v0.2.1 for "Virtual control arms for paediatric myopia trials: external validation of axial-elongation models": zlib_codec.py

```
"""Python 'zlib_codec' Codec - zlib compression encoding.

This codec de/encodes from bytes to bytes.

Written by Marc-Andre Lemburg (mal@lemburg.com).
"""

import codecs
import zlib # this codec needs the optional zlib module !

### Codec APIs

def zlib_encode(input, errors='strict'):
    assert errors == 'strict'
    return (zlib.compress(input), len(input))

def zlib_decode(input, errors='strict'):
    assert errors == 'strict'
    return (zlib.decompress(input), len(input))

class Codec(codecs.Codec):
    def encode(self, input, errors='strict'):
        return zlib_encode(input, errors)
    def decode(self, input, errors='strict'):
        return zlib_decode(input, errors)

class IncrementalEncoder(codecs.IncrementalEncoder):
    def __init__(self, errors='strict'):
        assert errors == 'strict'
        self.errors = errors
        self.compressobj = zlib.compressobj()

    def encode(self, input, final=False):
        if final:
            c = self.compressobj.compress(input)
            return c + self.compressobj.flush()
        else:
            return self.compressobj.compress(input)

    def reset(self):
        self.compressobj = zlib.compressobj()

class IncrementalDecoder(codecs.IncrementalDecoder):
    def __init__(self, errors='strict'):
        assert errors == 'strict'
        self.errors = errors
        self.decompressobj = zlib.decompressobj()

    def decode(self, input, final=False):
        if final:
            c = self.decompressobj.decompress(input)
            return c + self.decompressobj.flush()
        else:
            return self.decompressobj.decompress(input)

    def reset(self):
        self.decompressobj = zlib.decompressobj()

class StreamWriter(Codec, codecs.StreamWriter):
    charbuffertype = bytes

class StreamReader(Codec, codecs.StreamReader):
    charbuffertype = bytes

### encodings module API

def getregentry():
    return codecs.CodecInfo(
        name='zlib',
        encode=zlib_encode,
        decode=zlib_decode,
        incrementalencoder=IncrementalEncoder,
        incrementaldecoder=IncrementalDecoder,
        streamreader=StreamReader,
        streamwriter=StreamWriter,
        _is_text_encoding=False,
    )
```
