## Supplementary software v0.2.1 for "Virtual control arms for paediatric myopia trials: external validation of axial-elongation models": enum.py

```
import sys
import builtins as bltns
from functools import partial
from types import MappingProxyType, DynamicClassAttribute


__all__ = [
        'EnumType', 'EnumMeta', 'EnumDict',
        'Enum', 'IntEnum', 'StrEnum', 'Flag', 'IntFlag', 'ReprEnum',
        'auto', 'unique', 'property', 'verify', 'member', 'nonmember',
        'FlagBoundary', 'STRICT', 'CONFORM', 'EJECT', 'KEEP',
        'global_flag_repr', 'global_enum_repr', 'global_str', 'global_enum',
        'EnumCheck', 'CONTINUOUS', 'NAMED_FLAGS', 'UNIQUE',
        'pickle_by_global_name', 'pickle_by_enum_name',
        ]


# Dummy value for Enum and Flag as there are explicit checks for them
# before they have been created.
# This is also why there are checks in EnumType like `if Enum is not None`
Enum = Flag = EJECT = _stdlib_enums = ReprEnum = None

class nonmember(object):
    """
    Protects item from becoming an Enum member during class creation.
    """
    def __init__(self, value):
        self.value = value

class member(object):
    """
    Forces item to become an Enum member during class creation.
    """
    def __init__(self, value):
        self.value = value

def _is_descriptor(obj):
    """
    Returns True if obj is a descriptor, False otherwise.
    """
    return not isinstance(obj, partial) and (
            hasattr(obj, '__get__') or
            hasattr(obj, '__set__') or
            hasattr(obj, '__delete__')
            )

def _is_dunder(name):
    """
    Returns True if a __dunder__ name, False otherwise.
    """
    return (
            len(name) > 4 and
            name[:2] == name[-2:] == '__' and
            name[2] != '_' and
            name[-3] != '_'
            )

def _is_sunder(name):
    """
    Returns True if a _sunder_ name, False otherwise.
    """
    return (
            len(name) > 2 and
            name[0] == name[-1] == '_' and
            name[1] != '_' and
            name[-2] != '_'
            )

def _is_internal_class(cls_name, obj):
    # do not use `re` as `re` imports `enum`
    if not isinstance(obj, type):
        return False
    qualname = getattr(obj, '__qualname__', '')
    s_pattern = cls_name + '.' + getattr(obj, '__name__', '')
    e_pattern = '.' + s_pattern
    return qualname == s_pattern or qualname.endswith(e_pattern)

def _is_private(cls_name, name):
    # do not use `re` as `re` imports `enum`
    pattern = '_%s__' % (cls_name, )
    pat_len = len(pattern)
    if (
            len(name) > pat_len
            and name.startswith(pattern)
            and (name[-1] != '_' or name[-2] != '_')
        ):
        return True
    else:
        return False

def _is_single_bit(num):
    """
    True if only one bit set in num (should be an int)
    """
    if num == 0:
        return False
    num &= num - 1
    return num == 0

def _make_class_unpicklable(obj):
    """
    Make the given obj un-picklable.

    obj should be either a dictionary, or an Enum
    """
    def _break_on_call_reduce(self, proto):
        raise TypeError('%r cannot be pickled' % self)
    if isinstance(obj, dict):
        obj['__reduce_ex__'] = _break_on_call_reduce
        obj['__module__'] = '<unknown>'
    else:
        setattr(obj, '__reduce_ex__', _break_on_call_reduce)
        setattr(obj, '__module__', '<unknown>')

def _iter_bits_lsb(num):
    # num must be a positive integer
    original = num
    if isinstance(num, Enum):
        num = num.value
    if num < 0:
        raise ValueError('%r is not a positive integer' % original)
    while num:
        b = num & (~num + 1)
        yield b
        num ^= b

def show_flag_values(value):
    return list(_iter_bits_lsb(value))

def bin(num, max_bits=None):
    """
    Like built-in bin(), except negative values are represented in
    twos-compliment, and the leading bit always indicates sign
    (0=positive, 1=negative).

    >>> bin(10)
    '0b0 1010'
    >>> bin(~10)   # ~10 is -11
    '0b1 0101'
    """

    ceiling = 2 ** (num).bit_length()
    if num >= 0:
        s = bltns.bin(num + ceiling).replace('1', '0', 1)
    else:
        s = bltns.bin(~num ^ (ceiling - 1) + ceiling)
    sign = s[:3]
    digits = s[3:]
    if max_bits is not None:
        if len(digits) < max_bits:
            digits = (sign[-1] * max_bits + digits)[-max_bits:]
    return "%s %s" % (sign, digits)

def _dedent(text):
    """
    Like textwrap.dedent.  Rewritten because we cannot import textwrap.
    """
    lines = text.split('\n')
    for i, ch in enumerate(lines[0]):
        if ch != ' ':
            break
    for j, l in enumerate(lines):
        lines[j] = l[i:]
    return '\n'.join(lines)

class _not_given:
    def __repr__(self):
        return('<not given>')
_not_given = _not_given()

class _auto_null:
    def __repr__(self):
        return '_auto_null'
_auto_null = _auto_null()

class auto:
    """
    Instances are replaced with an appropriate value in Enum class suites.
    """
    def __init__(self, value=_auto_null):
        self.value = value

    def __repr__(self):
        return "auto(%r)" % self.value

class property(DynamicClassAttribute):
    """
    This is a descriptor, used to define attributes that act differently
    when accessed through an enum member and through an enum class.
    Instance access is the same as property(), but access to an attribute
    through the enum class will instead look in the class' _member_map_ for
    a corresponding enum member.
    """

    member = None
    _attr_type = None
    _cls_type = None

    def __get__(self, instance, ownerclass=None):
        if instance is None:
            if self.member is not None:
                return self.member
            else:
                raise AttributeError(
                        '%r has no attribute %r' % (ownerclass, self.name)
                        )
        if self.fget is not None:
            # use previous enum.property
            return self.fget(instance)
        elif self._attr_type == 'attr':
            # look up previous attibute
            return getattr(self._cls_type, self.name)
        elif self._attr_type == 'desc':
            # use previous descriptor
            return getattr(instance._value_, self.name)
        # look for a member by this name.
        try:
            return ownerclass._member_map_[self.name]
        except KeyError:
            raise AttributeError(
                    '%r has no attribute %r' % (ownerclass, self.name)
                    ) from None

    def __set__(self, instance, value):
        if self.fset is not None:
            return self.fset(instance, value)
        raise AttributeError(
                "<enum %r> cannot set attribute %r" % (self.clsname, self.name)
                )

    def __delete__(self, instance):
        if self.fdel is not None:
            return self.fdel(instance)
        raise AttributeError(
                "<enum %r> cannot delete attribute %r" % (self.clsname, self.name)
                )

    def __set_name__(self, ownerclass, name):
        self.name = name
        self.clsname = ownerclass.__name__


class _proto_member:
    """
    intermediate step for enum members between class execution and final creation
    """

    def __init__(self, value):
        self.value = value

    def __set_name__(self, enum_class, member_name):
        """
        convert each quasi-member into an instance of the new enum class
        """
        # first step: remove ourself from enum_class
        delattr(enum_class, member_name)
        # second step: create member based on enum_class
        value = self.value
        if not isinstance(value, tuple):
            args = (value, )
        else:
            args = value
        if enum_class._member_type_ is tuple:   # special case for tuple enums
            args = (args, )     # wrap it one more time
        if not enum_class._use_args_:
            enum_member = enum_class._new_member_(enum_class)
        else:
            enum_member = enum_class._new_member_(enum_class, *args)
        if not hasattr(enum_member, '_value_'):
            if enum_class._member_type_ is object:
                enum_member._value_ = value
            else:
                try:
                    enum_member._value_ = enum_class._member_type_(*args)
                except Exception as exc:
                    new_exc = TypeError(
                            '_value_ not set in __new__, unable to create it'
                            )
                    new_exc.__cause__ = exc
                    raise new_exc
        value = enum_member._value_
        enum_member._name_ = member_name
        enum_member.__objclass__ = enum_class
        enum_member.__init__(*args)
        enum_member._sort_order_ = len(enum_class._member_names_)

        if Flag is not None and issubclass(enum_class, Flag):
            if isinstance(value, int):
                enum_class._flag_mask_ |= value
                if _is_single_bit(value):
                    enum_class._singles_mask_ |= value
            enum_class._all_bits_ = 2 ** ((enum_class._flag_mask_).bit_length()) - 1

        # If another member with the same value was already defined, the
        # new member becomes an alias to the existing one.
        try:
            try:
                # try to do a fast lookup to avoid the quadratic loop
                enum_member = enum_class._value2member_map_[value]
            except TypeError:
                for name, canonical_member in enum_class._member_map_.items():
                    if canonical_member._value_ == value:
                        enum_member = canonical_member
                        break
                else:
                    raise KeyError
        except KeyError:
            # this could still be an alias if the value is multi-bit and the
            # class is a flag class
            if (
                    Flag is None
                    or not issubclass(enum_class, Flag)
                ):
                # no other instances found, record this member in _member_names_
                enum_class._member_names_.append(member_name)
            elif (
                    Flag is not None
                    and issubclass(enum_class, Flag)
                    and isinstance(value, int)
                    and _is_single_bit(value)
                ):
                # no other instances found, record this member in _member_names_
                enum_class._member_names_.append(member_name)

        enum_class._add_member_(member_name, enum_member)
        try:
            # This may fail if value is not hashable. We can't add the value
            # to the map, and by-value lookups for this value will be
            # linear.
            enum_class._value2member_map_.setdefault(value, enum_member)
            if value not in enum_class._hashable_values_:
                enum_class._hashable_values_.append(value)
        except TypeError:
            # keep track of the value in a list so containment checks are quick
            enum_class._unhashable_values_.append(value)
            enum_class._unhashable_values_map_.setdefault(member_name, []).append(value)


class EnumDict(dict):
    """
    Track enum member order and ensure member names are not reused.

    EnumType will use the names found in self._member_names as the
    enumeration member names.
    """
    def __init__(self, cls_name=None):
        super().__init__()
        self._member_names = {} # use a dict -- faster look-up than a list, and keeps insertion order since 3.7
        self._last_values = []
        self._ignore = []
        self._auto_called = False
        self._cls_name = cls_name

    def __setitem__(self, key, value):
        """
        Changes anything not dundered or not a descriptor.

        If an enum member name is used twice, an error is raised; duplicate
        values are not checked for.

        Single underscore (sunder) names are reserved.
        """
        if self._cls_name is not None and _is_private(self._cls_name, key):
            # do nothing, name will be a normal attribute
            pass
        elif _is_sunder(key):
            if key not in (
                    '_order_',
                    '_generate_next_value_', '_numeric_repr_', '_missing_', '_ignore_',
                    '_iter_member_', '_iter_member_by_value_', '_iter_member_by_def_',
                    '_add_alias_', '_add_value_alias_',
                    # While not in use internally, those are common for pretty
                    # printing and thus excluded from Enum's reservation of
                    # _sunder_ names
                    ) and not key.startswith('_repr_'):
                raise ValueError(
                        '_sunder_ names, such as %r, are reserved for future Enum use'
                        % (key, )
                        )
            if key == '_generate_next_value_':
                # check if members already defined as auto()
                if self._auto_called:
                    raise TypeError("_generate_next_value_ must be defined before members")
                _gnv = value.__func__ if isinstance(value, staticmethod) else value
                setattr(self, '_generate_next_value', _gnv)
            elif key == '_ignore_':
                if isinstance(value, str):
                    value = value.replace(',',' ').split()
                else:
                    value = list(value)
                self._ignore = value
                already = set(value) & set(self._member_names)
                if already:
                    raise ValueError(
                            '_ignore_ cannot specify already set names: %r'
                            % (already, )
                            )
        elif _is_dunder(key):
            if key == '__order__':
                key = '_order_'
        elif key in self._member_names:
            # descriptor overwriting an enum?
            raise TypeError('%r already defined as %r' % (key, self[key]))
        elif key in self._ignore:
            pass
        elif isinstance(value, nonmember):
            # unwrap value here; it won't be processed by the below `else`
            value = value.value
        elif isinstance(value, partial):
            import warnings
            warnings.warn('functools.partial will be a method descriptor '
                          'in future Python versions; wrap it in '
                          'enum.member() if you want to preserve the '
                          'old behavior', FutureWarning, stacklevel=2)
        elif _is_descriptor(value):
            pass
        elif self._cls_name is not None and _is_internal_class(self._cls_name, value):
            # do nothing, name will be a normal attribute
            pass
        else:
            if key in self:
                # enum overwriting a descriptor?
                raise TypeError('%r already defined as %r' % (key, self[key]))
            elif isinstance(value, member):
                # unwrap value here -- it will become a member
                value = value.value
            non_auto_store = True
            single = False
            if isinstance(value, auto):
                single = True
                value = (value, )
            if isinstance(value, tuple) and any(isinstance(v, auto) for v in value):
                # insist on an actual tuple, no subclasses, in keeping with only supporting
                # top-level auto() usage (not contained in any other data structure)
                auto_valued = []
                t = type(value)
                for v in value:
                    if isinstance(v, auto):
                        non_auto_store = False
                        if v.value == _auto_null:
                            v.value = self._generate_next_value(
                                    key, 1, len(self._member_names), self._last_values[:],
                                    )
                            self._auto_called = True
                        v = v.value
                        self._last_values.append(v)
                    auto_valued.append(v)
                if single:
                    value = auto_valued[0]
                else:
                    try:
                        # accepts iterable as multiple arguments?
                        value = t(auto_valued)
                    except TypeError:
                        # then pass them in singly
                        value = t(*auto_valued)
            self._member_names[key] = None
            if non_auto_store:
                self._last_values.append(value)
        super().__setitem__(key, value)

    @property
    def member_names(self):
        return list(self._member_names)

    def update(self, members, **more_members):
        try:
            for name in members.keys():
                self[name] = members[name]
        except AttributeError:
            for name, value in members:
                self[name] = value
        for name, value in more_members.items():
            self[name] = value

_EnumDict = EnumDict        # keep private name for backwards compatibility


class EnumType(type):
    """
    Metaclass for Enum
    """

    @classmethod
    def __prepare__(metacls, cls, bases, **kwds):
        # check that previous enum members do not exist
        metacls._check_for_existing_members_(cls, bases)
        # create the namespace dict
        enum_dict = EnumDict(cls)
        # inherit previous flags and _generate_next_value_ function
        member_type, first_enum = metacls._get_mixins_(cls, bases)
        if first_enum is not None:
            enum_dict['_generate_next_value_'] = getattr(
                    first_enum, '_generate_next_value_', None,
                    )
        return enum_dict

    def __new__(metacls, cls, bases, classdict, *, boundary=None, _simple=False, **kwds):
        # an Enum class is final once enumeration items have been defined; it
        # cannot be mixed with other types (int, float, etc.) if it has an
        # inherited __new__ unless a new __new__ is defined (or the resulting
        # class will fail).
        #
        if _simple:
            return super().__new__(metacls, cls, bases, classdict, **kwds)
        #
        # remove any keys listed in _ignore_
        classdict.setdefault('_ignore_', []).append('_ignore_')
        ignore = classdict['_ignore_']
        for key in ignore:
            classdict.pop(key, None)
        #
        # grab member names
        member_names = classdict._member_names
        #
        # check for illegal enum names (any others?)
        invalid_names = set(member_names) & {'mro', ''}
        if invalid_names:
            raise ValueError('invalid enum member name(s) %s'  % (
                    ','.join(repr(n) for n in invalid_names)
                    ))
        #
        # adjust the sunders
        _order_ = classdict.pop('_order_', None)
        _gnv = classdict.get('_generate_next_value_')
        if _gnv is not None and type(_gnv) is not staticmethod:
            _gnv = staticmethod(_gnv)
        # convert to normal dict
        classdict = dict(classdict.items())
        if _gnv is not None:
            classdict['_generate_next_value_'] = _gnv
        #
        # data type of member and the controlling Enum class
        member_type, first_enum = metacls._get_mixins_(cls, bases)
        __new__, save_new, use_args = metacls._find_new_(
                classdict, member_type, first_enum,
                )
        classdict['_new_member_'] = __new__
        classdict['_use_args_'] = use_args
        #
        # convert future enum members into temporary _proto_members
        for name in member_names:
            value = classdict[name]
            classdict[name] = _proto_member(value)
        #
        # house-keeping structures
        classdict['_member_names_'] = []
        classdict['_member_map_'] = {}
        classdict['_value2member_map_'] = {}
        classdict['_hashable_values_'] = []          # for comparing with non-hashable types
        classdict['_unhashable_values_'] = []       # e.g. frozenset() with set()
        classdict['_unhashable_values_map_'] = {}
        classdict['_member_type_'] = member_type
        # now set the __repr__ for the value
        classdict['_value_repr_'] = metacls._find_data_repr_(cls, bases)
        #
        # Flag structures (will be removed if final class is not a Flag
        classdict['_boundary_'] = (
                boundary
                or getattr(first_enum, '_boundary_', None)
                )
        classdict['_flag_mask_'] = 0
        classdict['_singles_mask_'] = 0
        classdict['_all_bits_'] = 0
        classdict['_inverted_'] = None
        try:
            classdict['_%s__in_progress' % cls] = True
            enum_class = super().__new__(metacls, cls, bases, classdict, **kwds)
            classdict['_%s__in_progress' % cls] = False
            delattr(enum_class, '_%s__in_progress' % cls)
        except Exception as e:
            # since 3.12 the note "Error calling __set_name__ on '_proto_member' instance ..."
            # is tacked on to the error instead of raising a RuntimeError, so discard it
            if hasattr(e, '__notes__'):
                del e.__notes__
            raise
        # update classdict with any changes made by __init_subclass__
        classdict.update(enum_class.__dict__)
        #
        # double check that repr and friends are not the mixin's or various
        # things break (such as pickle)
        # however, if the method is defined in the Enum itself, don't replace
        # it
        #
        # Also, special handling for ReprEnum
        if ReprEnum is not None and ReprEnum in bases:
            if member_type is object:
                raise TypeError(
                        'ReprEnum subclasses must be mixed with a data type (i.e.'
                        ' int, str, float, etc.)'
                        )
            if '__format__' not in classdict:
                enum_class.__format__ = member_type.__format__
                classdict['__format__'] = enum_class.__format__
            if '__str__' not in classdict:
                method = member_type.__str__
                if method is object.__str__:
                    # if member_type does not define __str__, object.__str__ will use
                    # its __repr__ instead, so we'll also use its __repr__
                    method = member_type.__repr__
                enum_class.__str__ = method
                classdict['__str__'] = enum_class.__str__
        for name in ('__repr__', '__str__', '__format__', '__reduce_ex__'):
            if name not in classdict:
                # check for mixin overrides before replacing
                enum_method = getattr(first_enum, name)
                found_method = getattr(enum_class, name)
                object_method = getattr(object, name)
                data_type_method = getattr(member_type, name)
                if found_method in (data_type_method, object_method):
                    setattr(enum_class, name, enum_method)
        #
        # for Flag, add __or__, __and__, __xor__, and __invert__
        if Flag is not None and issubclass(enum_class, Flag):
            for name in (
                    '__or__', '__and__', '__xor__',
                    '__ror__', '__rand__', '__rxor__',
                    '__invert__'
                ):
                if name not in classdict:
                    enum_method = getattr(Flag, name)
                    setattr(enum_class, name, enum_method)
                    classdict[name] = enum_method
        #
        # replace any other __new__ with our own (as long as Enum is not None,
        # anyway) -- again, this is to support pickle
        if Enum is not None:
            # if the user defined their own __new__, save it before it gets
            # clobbered in case they subclass later
            if save_new:
                enum_class.__new_member__ = __new__
            enum_class.__new__ = Enum.__new__
        #
        # py3 support for definition order (helps keep py2/py3 code in sync)
        #
        # _order_ checking is spread out into three/four steps
        # - if enum_class is a Flag:
        #   - remove any non-single-bit flags from _order_
        # - remove any aliases from _order_
        # - check that _order_ and _member_names_ match
        #
        # step 1: ensure we have a list
        if _order_ is not None:
            if isinstance(_order_, str):
                _order_ = _order_.replace(',', ' ').split()
        #
        # remove Flag structures if final class is not a Flag
        if (
                Flag is None and cls != 'Flag'
                or Flag is not None and not issubclass(enum_class, Flag)
            ):
            delattr(enum_class, '_boundary_')
            delattr(enum_class, '_flag_mask_')
            delattr(enum_class, '_singles_mask_')
            delattr(enum_class, '_all_bits_')
            delattr(enum_class, '_inverted_')
        elif Flag is not None and issubclass(enum_class, Flag):
            # set correct __iter__
            member_list = [m._value_ for m in enum_class]
            if member_list != sorted(member_list):
                enum_class._iter_member_ = enum_class._iter_member_by_def_
            if _order_:
                # _order_ step 2: remove any items from _order_ that are not single-bit
                _order_ = [
                        o
                        for o in _order_
                        if o not in enum_class._member_map_ or _is_single_bit(enum_class[o]._value_)
                        ]
        #
        if _order_:
            # _order_ step 3: remove aliases from _order_
            _order_ = [
                    o
                    for o in _order_
                    if (
                        o not in enum_class._member_map_
                        or
                        (o in enum_class._member_map_ and o in enum_class._member_names_)
                        )]
            # _order_ step 4: verify that _order_ and _member_names_ match
            if _order_ != enum_class._member_names_:
                raise TypeError(
                        'member order does not match _order_:\n  %r\n  %r'
                        % (enum_class._member_names_, _order_)
                        )
        #
        return enum_class

    def __bool__(cls):
        """
        classes/types should always be True.
        """
        return True

    def __call__(cls, value, names=_not_given, *values, module=None, qualname=None, type=None, start=1, boundary=None):
        """
        Either returns an existing member, or creates a new enum class.

        This method is used both when an enum class is given a value to match
        to an enumeration member (i.e. Color(3)) and for the functional API
        (i.e. Color = Enum('Color', names='RED GREEN BLUE')).

        The value lookup branch is chosen if the enum is final.

        When used for the functional API:

        `value` will be the name of the new class.

        `names` should be either a string of white-space/comma delimited names
        (values will start at `start`), or an iterator/mapping of name, value pairs.

        `module` should be set to the module this class is being created in;
        if it is not set, an attempt to find that module will be made, but if
        it fails the class will not be picklable.

        `qualname` should be set to the actual location this class can be found
        at in its module; by default it is set to the global scope.  If this is
        not correct, unpickling will fail in some circumstances.

        `type`, if set, will be mixed in as the first base class.
        """
        if cls._member_map_:
            # simple value lookup if members exist
            if names is not _not_given:
                value = (value, names) + values
            return cls.__new__(cls, value)
        # otherwise, functional API: we're creating a new Enum type
        if names is _not_given and type is None:
            # no body? no data-type? possibly wrong usage
            raise TypeError(
                    f"{cls} has no members; specify `names=()` if you meant to create a new, empty, enum"
                    )
        return cls._create_(
                class_name=value,
                names=None if names is _not_given else names,
                module=module,
                qualname=qualname,
                type=type,
                start=start,
                boundary=boundary,
                )

    def __contains__(cls, value):
        """Return True if `value` is in `cls`.

        `value` is in `cls` if:
        1) `value` is a member of `cls`, or
        2) `value` is the value of one of the `cls`'s members.
        """
        if isinstance(value, cls):
            return True
        try:
            return value in cls._value2member_map_
        except TypeError:
            return (
                    value in cls._unhashable_values_    # both structures are lists
                    or value in cls._hashable_values_
                    )

    def __delattr__(cls, attr):
        # nicer error message when someone tries to delete an attribute
        # (see issue19025).
        if attr in cls._member_map_:
            raise AttributeError("%r cannot delete member %r." % (cls.__name__, attr))
        super().__delattr__(attr)

    def __dir__(cls):
        interesting = set([
                '__class__', '__contains__', '__doc__', '__getitem__',
                '__iter__', '__len__', '__members__', '__module__',
                '__name__', '__qualname__',
                ]
                + cls._member_names_
                )
        if cls._new_member_ is not object.__new__:
            interesting.add('__new__')
        if cls.__init_subclass__ is not object.__init_subclass__:
            interesting.add('__init_subclass__')
        if cls._member_type_ is object:
            return sorted(interesting)
        else:
            # return whatever mixed-in data type has
            return sorted(set(dir(cls._member_type_)) | interesting)

    def __getitem__(cls, name):
        """
        Return the member matching `name`.
        """
        return cls._member_map_[name]

    def __iter__(cls):
        """
        Return members in definition order.
        """
        return (cls._member_map_[name] for name in cls._member_names_)

    def __len__(cls):
        """
        Return the number of members (no aliases)
        """
        return len(cls._member_names_)

    @bltns.property
    def __members__(cls):
        """
        Returns a mapping of member name->value.

        This mapping lists all enum members, including aliases. Note that this
        is a read-only view of the internal mapping.
        """
        return MappingProxyType(cls._member_map_)

    def __repr__(cls):
        if Flag is not None and issubclass(cls, Flag):
            return "<flag %r>" % cls.__name__
        else:
            return "<enum %r>" % cls.__name__

    def __reversed__(cls):
        """
        Return members in reverse definition order.
        """
        return (cls._member_map_[name] for name in reversed(cls._member_names_))

    def __setattr__(cls, name, value):
        """
        Block attempts to reassign Enum members.

        A simple assignment to the class namespace only changes one of the
        several possible ways to get an Enum member from the Enum class,
        resulting in an inconsistent Enumeration.
        """
        member_map = cls.__dict__.get('_member_map_', {})
        if name in member_map:
            raise AttributeError('cannot reassign member %r' % (name, ))
        super().__setattr__(name, value)

    def _create_(cls, class_name, names, *, module=None, qualname=None, type=None, start=1, boundary=None):
        """
        Convenience method to create a new Enum class.

        `names` can be:

        * A string containing member names, separated either with spaces or
          commas.  Values are incremented by 1 from `start`.
        * An iterable of member names.  Values are incremented by 1 from `start`.
        * An iterable of (member name, value) pairs.
        * A mapping of member name -> value pairs.
        """
        metacls = cls.__class__
        bases = (cls, ) if type is None else (type, cls)
        _, first_enum = cls._get_mixins_(class_name, bases)
        classdict = metacls.__prepare__(class_name, bases)

        # special processing needed for names?
        if isinstance(names, str):
            names = names.replace(',', ' ').split()
        if isinstance(names, (tuple, list)) and names and isinstance(names[0], str):
            original_names, names = names, []
            last_values = []
            for count, name in enumerate(original_names):
                value = first_enum._generate_next_value_(name, start, count, last_values[:])
                last_values.append(value)
                names.append((name, value))
        if names is None:
            names = ()

        # Here, names is either an iterable of (name, value) or a mapping.
        for item in names:
            if isinstance(item, str):
                member_name, member_value = item, names[item]
            else:
                member_name, member_value = item
            classdict[member_name] = member_value

        if module is None:
            try:
                module = sys._getframemodulename(2)
            except AttributeError:
                # Fall back on _getframe if _getframemodulename is missing
                try:
                    module = sys._getframe(2).f_globals['__name__']
                except (AttributeError, ValueError, KeyError):
                    pass
        if module is None:
            _make_class_unpicklable(classdict)
        else:
            classdict['__module__'] = module
        if qualname is not None:
            classdict['__qualname__'] = qualname

        return metacls.__new__(metacls, class_name, bases, classdict, boundary=boundary)

    def _convert_(cls, name, module, filter, source=None, *, boundary=None, as_global=False):
        """
        Create a new Enum subclass that replaces a collection of global constants
        """
        # convert all constants from source (or module) that pass filter() to
        # a new Enum called name, and export the enum and its members back to
        # module;
        # also, replace the __reduce_ex__ method so unpickling works in
        # previous Python versions
        module_globals = sys.modules[module].__dict__
        if source:
            source = source.__dict__
        else:
            source = module_globals
        # _value2member_map_ is populated in the same order every time
        # for a consistent reverse mapping of number to name when there
        # are multiple names for the same number.
        members = [
                (name, value)
                for name, value in source.items()
                if filter(name)]
        try:
            # sort by value
            members.sort(key=lambda t: (t[1], t[0]))
        except TypeError:
            # unless some values aren't comparable, in which case sort by name
            members.sort(key=lambda t: t[0])
        body = {t[0]: t[1] for t in members}
        body['__module__'] = module
        tmp_cls = type(name, (object, ), body)
        cls = _simple_enum(etype=cls, boundary=boundary or KEEP)(tmp_cls)
        if as_global:
            global_enum(cls)
        else:
            sys.modules[cls.__module__].__dict__.update(cls.__members__)
        module_globals[name] = cls
        return cls

    @classmethod
    def _check_for_existing_members_(mcls, class_name, bases):
        for chain in bases:
            for base in chain.__mro__:
                if isinstance(base, EnumType) and base._member_names_:
                    raise TypeError(
                            "<enum %r> cannot extend %r"
                            % (class_name, base)
                            )

    @classmethod
    def _get_mixins_(mcls, class_name, bases):
        """
        Returns the type for creating enum members, and the first inherited
        enum class.

        bases: the tuple of bases that was given to __new__
        """
        if not bases:
            return object, Enum
        # ensure final parent class is an Enum derivative, find any concrete
        # data type, and check that Enum has no members
        first_enum = bases[-1]
        if not isinstance(first_enum, EnumType):
            raise TypeError("new enumerations should be created as "
                    "`EnumName([mixin_type, ...] [data_type,] enum_type)`")
        member_type = mcls._find_data_type_(class_name, bases) or object
        return member_type, first_enum

    @classmethod
    def _find_data_repr_(mcls, class_name, bases):
        for chain in bases:
            for base in chain.__mro__:
                if base is object:
                    continue
                elif isinstance(base, EnumType):
                    # if we hit an Enum, use it's _value_repr_
                    return base._value_repr_
                elif '__repr__' in base.__dict__:
                    # this is our data repr
                    # double-check if a dataclass with a default __repr__
                    if (
                            '__dataclass_fields__' in base.__dict__
                            and '__dataclass_params__' in base.__dict__
                            and base.__dict__['__dataclass_params__'].repr
                        ):
                        return _dataclass_repr
                    else:
                        return base.__dict__['__repr__']
        return None

    @classmethod
    def _find_data_type_(mcls, class_name, bases):
        # a datatype has a __new__ method, or a __dataclass_fields__ attribute
        data_types = set()
        base_chain = set()
        for chain in bases:
            candidate = None
            for base in chain.__mro__:
                base_chain.add(base)
                if base is object:
                    continue
                elif isinstance(base, EnumType):
                    if base._member_type_ is not object:
                        data_types.add(base._member_type_)
                        break
                elif '__new__' in base.__dict__ or '__dataclass_fields__' in base.__dict__:
                    data_types.add(candidate or base)
                    break
                else:
                    candidate = candidate or base
        if len(data_types) > 1:
            raise TypeError('too many data types for %r: %r' % (class_name, data_types))
        elif data_types:
            return data_types.pop()
        else:
            return None

    @classmethod
    def _find_new_(mcls, classdict, member_type, first_enum):
        """
        Returns the __new__ to be used for creating the enum members.

        classdict: the class dictionary given to __new__
        member_type: the data type whose __new__ will be used by default
        first_enum: enumeration to check for an overriding __new__
        """
        # now find the correct __new__, checking to see of one was defined
        # by the user; also check earlier enum classes in case a __new__ was
        # saved as __new_member__
        __new__ = classdict.get('__new__', None)

        # should __new__ be saved as __new_member__ later?
        save_new = first_enum is not None and __new__ is not None

        if __new__ is None:
            # check all possibles for __new_member__ before falling back to
            # __new__
            for method in ('__new_member__', '__new__'):
                for possible in (member_type, first_enum):
                    target = getattr(possible, method, None)
                    if target not in {
                            None,
                            None.__new__,
                            object.__new__,
                            Enum.__new__,
                            }:
                        __new__ = target
                        break
                if __new__ is not None:
                    break
            else:
                __new__ = object.__new__

        # if a non-object.__new__ is used then whatever value/tuple was
        # assigned to the enum member name will be passed to __new__ and to the
        # new enum member's __init__
        if first_enum is None or __new__ in (Enum.__new__, object.__new__):
            use_args = False
        else:
            use_args = True
        return __new__, save_new, use_args

    def _add_member_(cls, name, member):
        # _value_ structures are not updated
        if name in cls._member_map_:
            if cls._member_map_[name] is not member:
                raise NameError('%r is already bound: %r' % (name, cls._member_map_[name]))
            return
        #
        # if necessary, get redirect in place and then add it to _member_map_
        found_descriptor = None
        descriptor_type = None
        class_type = None
        for base in cls.__mro__[1:]:
            attr = base.__dict__.get(name)
            if attr is not None:
                if isinstance(attr, (property, DynamicClassAttribute)):
                    found_descriptor = attr
                    class_type = base
                    descriptor_type = 'enum'
                    break
                elif _is_descriptor(attr):
                    found_descriptor = attr
                    descriptor_type = descriptor_type or 'desc'
                    class_type = class_type or base
                    continue
                else:
                    descriptor_type = 'attr'
                    class_type = base
        if found_descriptor:
            redirect = property()
            redirect.member = member
            redirect.__set_name__(cls, name)
            if descriptor_type in ('enum', 'desc'):
                # earlier descriptor found; copy fget, fset, fdel to this one.
                redirect.fget = getattr(found_descriptor, 'fget', None)
                redirect._get = getattr(found_descriptor, '__get__', None)
                redirect.fset = getattr(found_descriptor, 'fset', None)
                redirect._set = getattr(found_descriptor, '__set__', None)
                redirect.fdel = getattr(found_descriptor, 'fdel', None)
                redirect._del = getattr(found_descriptor, '__delete__', None)
            redirect._attr_type = descriptor_type
            redirect._cls_type = class_type
            setattr(cls, name, redirect)
        else:
            setattr(cls, name, member)
        # now add to _member_map_ (even aliases)
        cls._member_map_[name] = member

EnumMeta = EnumType         # keep EnumMeta name for backwards compatibility


class Enum(metaclass=EnumType):
    """
    Create a collection of name/value pairs.

    Example enumeration:

    >>> class Color(Enum):
    ...     RED = 1
    ...     BLUE = 2
    ...     GREEN = 3

    Access them by:

    - attribute access:

      >>> Color.RED
      <Color.RED: 1>

    - value lookup:

      >>> Color(1)
      <Color.RED: 1>

    - name lookup:

      >>> Color['RED']
      <Color.RED: 1>

    Enumerations can be iterated over, and know how many members they have:

    >>> len(Color)
    3

    >>> list(Color)
    [<Color.RED: 1>, <Color.BLUE: 2>, <Color.GREEN: 3>]

    Methods can be added to enumerations, and members can have their own
    attributes -- see the documentation for details.
    """

    @classmethod
    def __signature__(cls):
        if cls._member_names_:
            return '(*values)'
        else:
            return '(new_class_name, /, names, *, module=None, qualname=None, type=None, start=1, boundary=None)'

    def __new__(cls, value):
        # all enum instances are actually created during class construction
        # without calling this method; this method is called by the metaclass'
        # __call__ (i.e. Color(3) ), and by pickle
        if type(value) is cls:
            # For lookups like Color(Color.RED)
            return value
        # by-value search for a matching enum member
        # see if it's in the reverse mapping (for hashable values)
        try:
            return cls._value2member_map_[value]
        except KeyError:
            # Not found, no need to do long O(n) search
            pass
        except TypeError:
            # not there, now do long search -- O(n) behavior
            for name, unhashable_values in cls._unhashable_values_map_.items():
                if value in unhashable_values:
                    return cls[name]
            for name, member in cls._member_map_.items():
                if value == member._value_:
                    return cls[name]
        # still not found -- verify that members exist, in-case somebody got here mistakenly
        # (such as via super when trying to override __new__)
        if not cls._member_map_:
            if getattr(cls, '_%s__in_progress' % cls.__name__, False):
                raise TypeError('do not use `super().__new__; call the appropriate __new__ directly') from None
            raise TypeError("%r has no members defined" % cls)
        #
        # still not found -- try _missing_ hook
        try:
            exc = None
            result = cls._missing_(value)
        except Exception as e:
            exc = e
            result = None
        try:
            if isinstance(result, cls):
                return result
            elif (
                    Flag is not None and issubclass(cls, Flag)
                    and cls._boundary_ is EJECT and isinstance(result, int)
                ):
                return result
            else:
                ve_exc = ValueError("%r is not a valid %s" % (value, cls.__qualname__))
                if result is None and exc is None:
                    raise ve_exc
                elif exc is None:
                    exc = TypeError(
                            'error in %s._missing_: returned %r instead of None or a valid member'
                            % (cls.__name__, result)
                            )
                if not isinstance(exc, ValueError):
                    exc.__context__ = ve_exc
                raise exc
        finally:
            # ensure all variables that could hold an exception are destroyed
            exc = None
            ve_exc = None

    def __init__(self, *args, **kwds):
        pass

    def _add_alias_(self, name):
        self.__class__._add_member_(name, self)

    def _add_value_alias_(self, value):
        cls = self.__class__
        try:
            if value in cls._value2member_map_:
                if cls._value2member_map_[value] is not self:
                    raise ValueError('%r is already bound: %r' % (value, cls._value2member_map_[value]))
                return
        except TypeError:
            # unhashable value, do long search
            for m in cls._member_map_.values():
                if m._value_ == value:
                    if m is not self:
                        raise ValueError('%r is already bound: %r' % (value, cls._value2member_map_[value]))
                    return
        try:
            # This may fail if value is not hashable. We can't add the value
            # to the map, and by-value lookups for this value will be
            # linear.
            cls._value2member_map_.setdefault(value, self)
            cls._hashable_values_.append(value)
        except TypeError:
            # keep track of the value in a list so containment checks are quick
            cls._unhashable_values_.append(value)
            cls._unhashable_values_map_.setdefault(self.name, []).append(value)

    @staticmethod
    def _generate_next_value_(name, start, count, last_values):
        """
        Generate the next value when not given.

        name: the name of the member
        start: the initial start value or None
        count: the number of existing members
        last_values: the list of values assigned
        """
        if not last_values:
            return start
        try:
            last_value = sorted(last_values).pop()
        except TypeError:
            raise TypeError('unable to sort non-numeric values') from None
        try:
            return last_value + 1
        except TypeError:
            raise TypeError('unable to increment %r' % (last_value, )) from None

    @classmethod
    def _missing_(cls, value):
        return None

    def __repr__(self):
        v_repr = self.__class__._value_repr_ or repr
        return "<%s.%s: %s>" % (self.__class__.__name__, self._name_, v_repr(self._value_))

    def __str__(self):
        return "%s.%s" % (self.__class__.__name__, self._name_, )

    def __dir__(self):
        """
        Returns public methods and other interesting attributes.
        """
        interesting = set()
        if self.__class__._member_type_ is not object:
            interesting = set(object.__dir__(self))
        for name in getattr(self, '__dict__', []):
            if name[0] != '_' and name not in self._member_map_:
                interesting.add(name)
        for cls in self.__class__.mro():
            for name, obj in cls.__dict__.items():
                if name[0] == '_':
                    continue
                if isinstance(obj, property):
                    # that's an enum.property
                    if obj.fget is not None or name not in self._member_map_:
                        interesting.add(name)
                    else:
                        # in case it was added by `dir(self)`
                        interesting.discard(name)
                elif name not in self._member_map_:
                    interesting.add(name)
        names = sorted(
                set(['__class__', '__doc__', '__eq__', '__hash__', '__module__'])
                | interesting
                )
        return names

    def __format__(self, format_spec):
        return str.__format__(str(self), format_spec)

    def __hash__(self):
        return hash(self._name_)

    def __reduce_ex__(self, proto):
        return self.__class__, (self._value_, )

    def __deepcopy__(self,memo):
        return self

    def __copy__(self):
        return self

    # enum.property is used to provide access to the `name` and
    # `value` attributes of enum members while keeping some measure of
    # protection from modification, while still allowing for an enumeration
    # to have members named `name` and `value`.  This works because each
    # instance of enum.property saves its companion member, which it returns
    # on class lookup; on instance lookup it either executes a provided function
    # or raises an AttributeError.

    @property
    def name(self):
        """The name of the Enum member."""
        return self._name_

    @property
    def value(self):
        """The value of the Enum member."""
        return self._value_


class ReprEnum(Enum):
    """
    Only changes the repr(), leaving str() and format() to the mixed-in type.
    """


class IntEnum(int, ReprEnum):
    """
    Enum where members are also (and must be) ints
    """


class StrEnum(str, ReprEnum):
    """
    Enum where members are also (and must be) strings
    """

    def __new__(cls, *values):
        "values must already be of type `str`"
        if len(values) > 3:
            raise TypeError('too many arguments for str(): %r' % (values, ))
        if len(values) == 1:
            # it must be a string
            if not isinstance(values[0], str):
                raise TypeError('%r is not a string' % (values[0], ))
        if len(values) >= 2:
            # check that encoding argument is a string
            if not isinstance(values[1], str):
                raise TypeError('encoding must be a string, not %r' % (values[1], ))
        if len(values) == 3:
            # check that errors argument is a string
            if not isinstance(values[2], str):
                raise TypeError('errors must be a string, not %r' % (values[2]))
        value = str(*values)
        member = str.__new__(cls, value)
        member._value_ = value
        return member

    @staticmethod
    def _generate_next_value_(name, start, count, last_values):
        """
        Return the lower-cased version of the member name.
        """
        return name.lower()


def pickle_by_global_name(self, proto):
    # should not be used with Flag-type enums
    return self.name
_reduce_ex_by_global_name = pickle_by_global_name

def pickle_by_enum_name(self, proto):
    # should not be used with Flag-type enums
    return getattr, (self.__class__, self._name_)

class FlagBoundary(StrEnum):
    """
    control how out of range values are handled
    "strict" -> error is raised             [default for Flag]
    "conform" -> extra bits are discarded
    "eject" -> lose flag status
    "keep" -> keep flag status and all bits [default for IntFlag]
    """
    STRICT = auto()
    CONFORM = auto()
    EJECT = auto()
    KEEP = auto()
STRICT, CONFORM, EJECT, KEEP = FlagBoundary


class Flag(Enum, boundary=STRICT):
    """
    Support for flags
    """

    _numeric_repr_ = repr

    @staticmethod
    def _generate_next_value_(name, start, count, last_values):
        """
        Generate the next value when not given.

        name: the name of the member
        start: the initial start value or None
        count: the number of existing members
        last_values: the last value assigned or None
        """
        if not count:
            return start if start is not None else 1
        last_value = max(last_values)
        try:
            high_bit = _high_bit(last_value)
        except Exception:
            raise TypeError('invalid flag value %r' % last_value) from None
        return 2 ** (high_bit+1)

    @classmethod
    def _iter_member_by_value_(cls, value):
        """
        Extract all members from the value in definition (i.e. increasing value) order.
        """
        for val in _iter_bits_lsb(value & cls._flag_mask_):
            yield cls._value2member_map_.get(val)

    _iter_member_ = _iter_member_by_value_

    @classmethod
    def _iter_member_by_def_(cls, value):
        """
        Extract all members from the value in definition order.
        """
        yield from sorted(
                cls._iter_member_by_value_(value),
                key=lambda m: m._sort_order_,
                )

    @classmethod
    def _missing_(cls, value):
        """
        Create a composite member containing all canonical members present in `value`.

        If non-member values are present, result depends on `_boundary_` setting.
        """
        if not isinstance(value, int):
            raise ValueError(
                    "%r is not a valid %s" % (value, cls.__qualname__)
                    )
        # check boundaries
        # - value must be in range (e.g. -16 <-> +15, i.e. ~15 <-> 15)
        # - value must not include any skipped flags (e.g. if bit 2 is not
        #   defined, then 0d10 is invalid)
        flag_mask = cls._flag_mask_
        singles_mask = cls._singles_mask_
        all_bits = cls._all_bits_
        neg_value = None
        if (
                not ~all_bits <= value <= all_bits
                or value & (all_bits ^ flag_mask)
            ):
            if cls._boundary_ is STRICT:
                max_bits = max(value.bit_length(), flag_mask.bit_length())
                raise ValueError(
                        "%r invalid value %r\n    given %s\n  allowed %s" % (
                            cls, value, bin(value, max_bits), bin(flag_mask, max_bits),
                            ))
            elif cls._boundary_ is CONFORM:
                value = value & flag_mask
            elif cls._boundary_ is EJECT:
                return value
            elif cls._boundary_ is KEEP:
                if value < 0:
                    value = (
                            max(all_bits+1, 2**(value.bit_length()))
                            + value
                            )
            else:
                raise ValueError(
                        '%r unknown flag boundary %r' % (cls, cls._boundary_, )
                        )
        if value < 0:
            neg_value = value
            value = all_bits + 1 + value
        # get members and unknown
        unknown = value & ~flag_mask
        aliases = value & ~singles_mask
        member_value = value & singles_mask
        if unknown and cls._boundary_ is not KEEP:
            raise ValueError(
                    '%s(%r) -->  unknown values %r [%s]'
                    % (cls.__name__, value, unknown, bin(unknown))
                    )
        # normal Flag?
        if cls._member_type_ is object:
            # construct a singleton enum pseudo-member
            pseudo_member = object.__new__(cls)
        else:
            pseudo_member = cls._member_type_.__new__(cls, value)
        if not hasattr(pseudo_member, '_value_'):
            pseudo_member._value_ = value
        if member_value or aliases:
            members = []
            combined_value = 0
            for m in cls._iter_member_(member_value):
                members.append(m)
                combined_value |= m._value_
            if aliases:
                value = member_value | aliases
                for n, pm in cls._member_map_.items():
                    if pm not in members and pm._value_ and pm._value_ & value == pm._value_:
                        members.append(pm)
                        combined_value |= pm._value_
            unknown = value ^ combined_value
            pseudo_member._name_ = '|'.join([m._name_ for m in members])
            if not combined_value:
                pseudo_member._name_ = None
            elif unknown and cls._boundary_ is STRICT:
                raise ValueError('%r: no members with value %r' % (cls, unknown))
            elif unknown:
                pseudo_member._name_ += '|%s' % cls._numeric_repr_(unknown)
        else:
            pseudo_member._name_ = None
        # use setdefault in case another thread already created a composite
        # with this value
        # note: zero is a special case -- always add it
        pseudo_member = cls._value2member_map_.setdefault(value, pseudo_member)
        if neg_value is not None:
            cls._value2member_map_[neg_value] = pseudo_member
        return pseudo_member

    def __contains__(self, other):
        """
        Returns True if self has at least the same flags set as other.
        """
        if not isinstance(other, self.__class__):
            raise TypeError(
                "unsupported operand type(s) for 'in': %r and %r" % (
                    type(other).__qualname__, self.__class__.__qualname__))
        return other._value_ & self._value_ == other._value_

    def __iter__(self):
        """
        Returns flags in definition order.
        """
        yield from self._iter_member_(self._value_)

    def __len__(self):
        return self._value_.bit_count()

    def __repr__(self):
        cls_name = self.__class__.__name__
        v_repr = self.__class__._value_repr_ or repr
        if self._name_ is None:
            return "<%s: %s>" % (cls_name, v_repr(self._value_))
        else:
            return "<%s.%s: %s>" % (cls_name, self._name_, v_repr(self._value_))

    def __str__(self):
        cls_name = self.__class__.__name__
        if self._name_ is None:
            return '%s(%r)' % (cls_name, self._value_)
        else:
            return "%s.%s" % (cls_name, self._name_)

    def __bool__(self):
        return bool(self._value_)

    def _get_value(self, flag):
        if isinstance(flag, self.__class__):
            return flag._value_
        elif self._member_type_ is not object and isinstance(flag, self._member_type_):
            return flag
        return NotImplemented

    def __or__(self, other):
        other_value = self._get_value(other)
        if other_value is NotImplemented:
            return NotImplemented

        for flag in self, other:
            if self._get_value(flag) is None:
                raise TypeError(f"'{flag}' cannot be combined with other flags with |")
        value = self._value_
        return self.__class__(value | other_value)

    def __and__(self, other):
        other_value = self._get_value(other)
        if other_value is NotImplemented:
            return NotImplemented

        for flag in self, other:
            if self._get_value(flag) is None:
                raise TypeError(f"'{flag}' cannot be combined with other flags with &")
        value = self._value_
        return self.__class__(value & other_value)

    def __xor__(self, other):
        other_value = self._get_value(other)
        if other_value is NotImplemented:
            return NotImplemented

        for flag in self, other:
            if self._get_value(flag) is None:
                raise TypeError(f"'{flag}' cannot be combined with other flags with ^")
        value = self._value_
        return self.__class__(value ^ other_value)

    def __invert__(self):
        if self._get_value(self) is None:
            raise TypeError(f"'{self}' cannot be inverted")

        if self._inverted_ is None:
            if self._boundary_ in (EJECT, KEEP):
                self._inverted_ = self.__class__(~self._value_)
            else:
                self._inverted_ = self.__class__(self._singles_mask_ & ~self._value_)
        return self._inverted_

    __rand__ = __and__
    __ror__ = __or__
    __rxor__ = __xor__


class IntFlag(int, ReprEnum, Flag, boundary=KEEP):
    """
    Support for integer-based Flags
    """


def _high_bit(value):
    """
    returns index of highest bit, or -1 if value is zero or negative
    """
    return value.bit_length() - 1

def unique(enumeration):
    """
    Class decorator for enumerations ensuring unique member values.
    """
    duplicates = []
    for name, member in enumeration.__members__.items():
        if name != member.name:
            duplicates.append((name, member.name))
    if duplicates:
        alias_details = ', '.join(
                ["%s -> %s" % (alias, name) for (alias, name) in duplicates])
        raise ValueError('duplicate values found in %r: %s' %
                (enumeration, alias_details))
    return enumeration

def _dataclass_repr(self):
    dcf = self.__dataclass_fields__
    return ', '.join(
            '%s=%r' % (k, getattr(self, k))
            for k in dcf.keys()
            if dcf[k].repr
            )

def global_enum_repr(self):
    """
    use module.enum_name instead of class.enum_name

    the module is the last module in case of a multi-module name
    """
    module = self.__class__.__module__.split('.')[-1]
    return '%s.%s' % (module, self._name_)

def global_flag_repr(self):
    """
    use module.flag_name instead of class.flag_name

    the module is the last module in case of a multi-module name
    """
    module = self.__class__.__module__.split('.')[-1]
    cls_name = self.__class__.__name__
    if self._name_ is None:
        return "%s.%s(%r)" % (module, cls_name, self._value_)
    if _is_single_bit(self._value_):
        return '%s.%s' % (module, self._name_)
    if self._boundary_ is not FlagBoundary.KEEP:
        return '|'.join(['%s.%s' % (module, name) for name in self.name.split('|')])
    else:
        name = []
        for n in self._name_.split('|'):
            if n[0].isdigit():
                name.append(n)
            else:
                name.append('%s.%s' % (module, n))
        return '|'.join(name)

def global_str(self):
    """
    use enum_name instead of class.enum_name
    """
    if self._name_ is None:
        cls_name = self.__class__.__name__
        return "%s(%r)" % (cls_name, self._value_)
    else:
        return self._name_

def global_enum(cls, update_str=False):
    """
    decorator that makes the repr() of an enum member reference its module
    instead of its class; also exports all members to the enum's module's
    global namespace
    """
    if issubclass(cls, Flag):
        cls.__repr__ = global_flag_repr
    else:
        cls.__repr__ = global_enum_repr
    if not issubclass(cls, ReprEnum) or update_str:
        cls.__str__ = global_str
    sys.modules[cls.__module__].__dict__.update(cls.__members__)
    return cls

def _simple_enum(etype=Enum, *, boundary=None, use_args=None):
    """
    Class decorator that converts a normal class into an :class:`Enum`.  No
    safety checks are done, and some advanced behavior (such as
    :func:`__init_subclass__`) is not available.  Enum creation can be faster
    using :func:`_simple_enum`.

        >>> from enum import Enum, _simple_enum
        >>> @_simple_enum(Enum)
        ... class Color:
        ...     RED = auto()
        ...     GREEN = auto()
        ...     BLUE = auto()
        >>> Color
        <enum 'Color'>
    """
    def convert_class(cls):
        nonlocal use_args
        cls_name = cls.__name__
        if use_args is None:
            use_args = etype._use_args_
        __new__ = cls.__dict__.get('__new__')
        if __new__ is not None:
            new_member = __new__.__func__
        else:
            new_member = etype._member_type_.__new__
        attrs = {}
        body = {}
        if __new__ is not None:
            body['__new_member__'] = new_member
        body['_new_member_'] = new_member
        body['_use_args_'] = use_args
        body['_generate_next_value_'] = gnv = etype._generate_next_value_
        body['_member_names_'] = member_names = []
        body['_member_map_'] = member_map = {}
        body['_value2member_map_'] = value2member_map = {}
        body['_hashable_values_'] = hashable_values = []
        body['_unhashable_values_'] = unhashable_values = []
        body['_unhashable_values_map_'] = {}
        body['_member_type_'] = member_type = etype._member_type_
        body['_value_repr_'] = etype._value_repr_
        if issubclass(etype, Flag):
            body['_boundary_'] = boundary or etype._boundary_
            body['_flag_mask_'] = None
            body['_all_bits_'] = None
            body['_singles_mask_'] = None
            body['_inverted_'] = None
            body['__or__'] = Flag.__or__
            body['__xor__'] = Flag.__xor__
            body['__and__'] = Flag.__and__
            body['__ror__'] = Flag.__ror__
            body['__rxor__'] = Flag.__rxor__
            body['__rand__'] = Flag.__rand__
            body['__invert__'] = Flag.__invert__
        for name, obj in cls.__dict__.items():
            if name in ('__dict__', '__weakref__'):
                continue
            if _is_dunder(name) or _is_private(cls_name, name) or _is_sunder(name) or _is_descriptor(obj):
                body[name] = obj
            else:
                attrs[name] = obj
        if cls.__dict__.get('__doc__') is None:
            body['__doc__'] = 'An enumeration.'
        #
        # double check that repr and friends are not the mixin's or various
        # things break (such as pickle)
        # however, if the method is defined in the Enum itself, don't replace
        # it
        enum_class = type(cls_name, (etype, ), body, boundary=boundary, _simple=True)
        for name in ('__repr__', '__str__', '__format__', '__reduce_ex__'):
            if name not in body:
                # check for mixin overrides before replacing
                enum_method = getattr(etype, name)
                found_method = getattr(enum_class, name)
                object_method = getattr(object, name)
                data_type_method = getattr(member_type, name)
                if found_method in (data_type_method, object_method):
                    setattr(enum_class, name, enum_method)
        gnv_last_values = []
        if issubclass(enum_class, Flag):
            # Flag / IntFlag
            single_bits = multi_bits = 0
            for name, value in attrs.items():
                if isinstance(value, auto) and auto.value is _auto_null:
                    value = gnv(name, 1, len(member_names), gnv_last_values)
                # create basic member (possibly isolate value for alias check)
                if use_args:
                    if not isinstance(value, tuple):
                        value = (value, )
                    member = new_member(enum_class, *value)
                    value = value[0]
                else:
                    member = new_member(enum_class)
                if __new__ is None:
                    member._value_ = value
                # now check if alias
                try:
                    contained = value2member_map.get(member._value_)
                except TypeError:
                    contained = None
                    if member._value_ in unhashable_values or member.value in hashable_values:
                        for m in enum_class:
                            if m._value_ == member._value_:
                                contained = m
                                break
                if contained is not None:
                    # an alias to an existing member
                    contained._add_alias_(name)
                else:
                    # finish creating member
                    member._name_ = name
                    member.__objclass__ = enum_class
                    member.__init__(value)
                    member._sort_order_ = len(member_names)
                    if name not in ('name', 'value'):
                        setattr(enum_class, name, member)
                        member_map[name] = member
                    else:
                        enum_class._add_member_(name, member)
                    value2member_map[value] = member
                    hashable_values.append(value)
                    if _is_single_bit(value):
                        # not a multi-bit alias, record in _member_names_ and _flag_mask_
                        member_names.append(name)
                        single_bits |= value
                    else:
                        multi_bits |= value
                    gnv_last_values.append(value)
            enum_class._flag_mask_ = single_bits | multi_bits
            enum_class._singles_mask_ = single_bits
            enum_class._all_bits_ = 2 ** ((single_bits|multi_bits).bit_length()) - 1
            # set correct __iter__
            member_list = [m._value_ for m in enum_class]
            if member_list != sorted(member_list):
                enum_class._iter_member_ = enum_class._iter_member_by_def_
        else:
            # Enum / IntEnum / StrEnum
            for name, value in attrs.items():
                if isinstance(value, auto):
                    if value.value is _auto_null:
                        value.value = gnv(name, 1, len(member_names), gnv_last_values)
                    value = value.value
                # create basic member (possibly isolate value for alias check)
                if use_args:
                    if not isinstance(value, tuple):
                        value = (value, )
                    member = new_member(enum_class, *value)
                    value = value[0]
                else:
                    member = new_member(enum_class)
                if __new__ is None:
                    member._value_ = value
                # now check if alias
                try:
                    contained = value2member_map.get(member._value_)
                except TypeError:
                    contained = None
                    if member._value_ in unhashable_values or member._value_ in hashable_values:
                        for m in enum_class:
                            if m._value_ == member._value_:
                                contained = m
                                break
                if contained is not None:
                    # an alias to an existing member
                    contained._add_alias_(name)
                else:
                    # finish creating member
                    member._name_ = name
                    member.__objclass__ = enum_class
                    member.__init__(value)
                    member._sort_order_ = len(member_names)
                    if name not in ('name', 'value'):
                        setattr(enum_class, name, member)
                        member_map[name] = member
                    else:
                        enum_class._add_member_(name, member)
                    member_names.append(name)
                    gnv_last_values.append(value)
                    try:
                        # This may fail if value is not hashable. We can't add the value
                        # to the map, and by-value lookups for this value will be
                        # linear.
                        enum_class._value2member_map_.setdefault(value, member)
                        if value not in hashable_values:
                            hashable_values.append(value)
                    except TypeError:
                        # keep track of the value in a list so containment checks are quick
                        enum_class._unhashable_values_.append(value)
                        enum_class._unhashable_values_map_.setdefault(name, []).append(value)
        if '__new__' in body:
            enum_class.__new_member__ = enum_class.__new__
        enum_class.__new__ = Enum.__new__
        return enum_class
    return convert_class

@_simple_enum(StrEnum)
class EnumCheck:
    """
    various conditions to check an enumeration for
    """
    CONTINUOUS = "no skipped integer values"
    NAMED_FLAGS = "multi-flag aliases may not contain unnamed flags"
    UNIQUE = "one name per value"
CONTINUOUS, NAMED_FLAGS, UNIQUE = EnumCheck


class verify:
    """
    Check an enumeration for various constraints. (see EnumCheck)
    """
    def __init__(self, *checks):
        self.checks = checks
    def __call__(self, enumeration):
        checks = self.checks
        cls_name = enumeration.__name__
        if Flag is not None and issubclass(enumeration, Flag):
            enum_type = 'flag'
        elif issubclass(enumeration, Enum):
            enum_type = 'enum'
        else:
            raise TypeError("the 'verify' decorator only works with Enum and Flag")
        for check in checks:
            if check is UNIQUE:
                # check for duplicate names
                duplicates = []
                for name, member in enumeration.__members__.items():
                    if name != member.name:
                        duplicates.append((name, member.name))
                if duplicates:
                    alias_details = ', '.join(
                            ["%s -> %s" % (alias, name) for (alias, name) in duplicates])
                    raise ValueError('aliases found in %r: %s' %
                            (enumeration, alias_details))
            elif check is CONTINUOUS:
                values = set(e.value for e in enumeration)
                if len(values) < 2:
                    continue
                low, high = min(values), max(values)
                missing = []
                if enum_type == 'flag':
                    # check for powers of two
                    for i in range(_high_bit(low)+1, _high_bit(high)):
                        if 2**i not in values:
                            missing.append(2**i)
                elif enum_type == 'enum':
                    # check for powers of one
                    for i in range(low+1, high):
                        if i not in values:
                            missing.append(i)
                else:
                    raise Exception('verify: unknown type %r' % enum_type)
                if missing:
                    raise ValueError(('invalid %s %r: missing values %s' % (
                            enum_type, cls_name, ', '.join((str(m) for m in missing)))
                            )[:256])
                            # limit max length to protect against DOS attacks
            elif check is NAMED_FLAGS:
                # examine each alias and check for unnamed flags
                member_names = enumeration._member_names_
                member_values = [m.value for m in enumeration]
                missing_names = []
                missing_value = 0
                for name, alias in enumeration._member_map_.items():
                    if name in member_names:
                        # not an alias
                        continue
                    if alias.value < 0:
                        # negative numbers are not checked
                        continue
                    values = list(_iter_bits_lsb(alias.value))
                    missed = [v for v in values if v not in member_values]
                    if missed:
                        missing_names.append(name)
                        for val in missed:
                            missing_value |= val
                if missing_names:
                    if len(missing_names) == 1:
                        alias = 'alias %s is missing' % missing_names[0]
                    else:
                        alias = 'aliases %s and %s are missing' % (
                                ', '.join(missing_names[:-1]), missing_names[-1]
                                )
                    if _is_single_bit(missing_value):
                        value = 'value 0x%x' % missing_value
                    else:
                        value = 'combined values of 0x%x' % missing_value
                    raise ValueError(
                            'invalid Flag %r: %s %s [use enum.show_flag_values(value) for details]'
                            % (cls_name, alias, value)
                            )
        return enumeration

def _test_simple_enum(checked_enum, simple_enum):
    """
    A function that can be used to test an enum created with :func:`_simple_enum`
    against the version created by subclassing :class:`Enum`::

        >>> from enum import Enum, _simple_enum, _test_simple_enum
        >>> @_simple_enum(Enum)
        ... class Color:
        ...     RED = auto()
        ...     GREEN = auto()
        ...     BLUE = auto()
        >>> class CheckedColor(Enum):
        ...     RED = auto()
        ...     GREEN = auto()
        ...     BLUE = auto()
        >>> _test_simple_enum(CheckedColor, Color)

    If differences are found, a :exc:`TypeError` is raised.
    """
    failed = []
    if checked_enum.__dict__ != simple_enum.__dict__:
        checked_dict = checked_enum.__dict__
        checked_keys = list(checked_dict.keys())
        simple_dict = simple_enum.__dict__
        simple_keys = list(simple_dict.keys())
        member_names = set(
                list(checked_enum._member_map_.keys())
                + list(simple_enum._member_map_.keys())
                )
        for key in set(checked_keys + simple_keys):
            if key in ('__module__', '_member_map_', '_value2member_map_', '__doc__',
                       '__static_attributes__', '__firstlineno__'):
                # keys known to be different, or very long
                continue
            elif key in member_names:
                # members are checked below
                continue
            elif key not in simple_keys:
                failed.append("missing key: %r" % (key, ))
            elif key not in checked_keys:
                failed.append("extra key:   %r" % (key, ))
            else:
                checked_value = checked_dict[key]
                simple_value = simple_dict[key]
                if callable(checked_value) or isinstance(checked_value, bltns.property):
                    continue
                if key == '__doc__':
                    # remove all spaces/tabs
                    compressed_checked_value = checked_value.replace(' ','').replace('\t','')
                    compressed_simple_value = simple_value.replace(' ','').replace('\t','')
                    if compressed_checked_value != compressed_simple_value:
                        failed.append("%r:\n         %s\n         %s" % (
                                key,
                                "checked -> %r" % (checked_value, ),
                                "simple  -> %r" % (simple_value, ),
                                ))
                elif checked_value != simple_value:
                    failed.append("%r:\n         %s\n         %s" % (
                            key,
                            "checked -> %r" % (checked_value, ),
                            "simple  -> %r" % (simple_value, ),
                            ))
        failed.sort()
        for name in member_names:
            failed_member = []
            if name not in simple_keys:
                failed.append('missing member from simple enum: %r' % name)
            elif name not in checked_keys:
                failed.append('extra member in simple enum: %r' % name)
            else:
                checked_member_dict = checked_enum[name].__dict__
                checked_member_keys = list(checked_member_dict.keys())
                simple_member_dict = simple_enum[name].__dict__
                simple_member_keys = list(simple_member_dict.keys())
                for key in set(checked_member_keys + simple_member_keys):
                    if key in ('__module__', '__objclass__', '_inverted_'):
                        # keys known to be different or absent
                        continue
                    elif key not in simple_member_keys:
                        failed_member.append("missing key %r not in the simple enum member %r" % (key, name))
                    elif key not in checked_member_keys:
                        failed_member.append("extra key %r in simple enum member %r" % (key, name))
                    else:
                        checked_value = checked_member_dict[key]
                        simple_value = simple_member_dict[key]
                        if checked_value != simple_value:
                            failed_member.append("%r:\n         %s\n         %s" % (
                                    key,
                                    "checked member -> %r" % (checked_value, ),
                                    "simple member  -> %r" % (simple_value, ),
                                    ))
            if failed_member:
                failed.append('%r member mismatch:\n      %s' % (
                        name, '\n      '.join(failed_member),
                        ))
        for method in (
                '__str__', '__repr__', '__reduce_ex__', '__format__',
                '__getnewargs_ex__', '__getnewargs__', '__reduce_ex__', '__reduce__'
            ):
            if method in simple_keys and method in checked_keys:
                # cannot compare functions, and it exists in both, so we're good
                continue
            elif method not in simple_keys and method not in checked_keys:
                # method is inherited -- check it out
                checked_method = getattr(checked_enum, method, None)
                simple_method = getattr(simple_enum, method, None)
                if hasattr(checked_method, '__func__'):
                    checked_method = checked_method.__func__
                    simple_method = simple_method.__func__
                if checked_method != simple_method:
                    failed.append("%r:  %-30s %s" % (
                            method,
                            "checked -> %r" % (checked_method, ),
                            "simple -> %r" % (simple_method, ),
                            ))
            else:
                # if the method existed in only one of the enums, it will have been caught
                # in the first checks above
                pass
    if failed:
        raise TypeError('enum mismatch:\n   %s' % '\n   '.join(failed))

def _old_convert_(etype, name, module, filter, source=None, *, boundary=None):
    """
    Create a new Enum subclass that replaces a collection of global constants
    """
    # convert all constants from source (or module) that pass filter() to
    # a new Enum called name, and export the enum and its members back to
    # module;
    # also, replace the __reduce_ex__ method so unpickling works in
    # previous Python versions
    module_globals = sys.modules[module].__dict__
    if source:
        source = source.__dict__
    else:
        source = module_globals
    # _value2member_map_ is populated in the same order every time
    # for a consistent reverse mapping of number to name when there
    # are multiple names for the same number.
    members = [
            (name, value)
            for name, value in source.items()
            if filter(name)]
    try:
        # sort by value
        members.sort(key=lambda t: (t[1], t[0]))
    except TypeError:
        # unless some values aren't comparable, in which case sort by name
        members.sort(key=lambda t: t[0])
    cls = etype(name, members, module=module, boundary=boundary or KEEP)
    return cls

_stdlib_enums = IntEnum, StrEnum, IntFlag
```
