## Supplementary software v0.2.1 for "Virtual control arms for paediatric myopia trials: external validation of axial-elongation models": filecmp.py

```
"""Utilities for comparing files and directories.

Classes:
    dircmp

Functions:
    cmp(f1, f2, shallow=True) -> int
    cmpfiles(a, b, common) -> ([], [], [])
    clear_cache()

"""

import os
import stat
from itertools import filterfalse
from types import GenericAlias

__all__ = ['clear_cache', 'cmp', 'dircmp', 'cmpfiles', 'DEFAULT_IGNORES']

_cache = {}
BUFSIZE = 8*1024

DEFAULT_IGNORES = [
    'RCS', 'CVS', 'tags', '.git', '.hg', '.bzr', '_darcs', '__pycache__']

def clear_cache():
    """Clear the filecmp cache."""
    _cache.clear()

def cmp(f1, f2, shallow=True):
    """Compare two files.

    Arguments:

    f1 -- First file name

    f2 -- Second file name

    shallow -- treat files as identical if their stat signatures (type, size,
               mtime) are identical. Otherwise, files are considered different
               if their sizes or contents differ.  [default: True]

    Return value:

    True if the files are the same, False otherwise.

    This function uses a cache for past comparisons and the results,
    with cache entries invalidated if their stat information
    changes.  The cache may be cleared by calling clear_cache().

    """

    s1 = _sig(os.stat(f1))
    s2 = _sig(os.stat(f2))
    if s1[0] != stat.S_IFREG or s2[0] != stat.S_IFREG:
        return False
    if shallow and s1 == s2:
        return True
    if s1[1] != s2[1]:
        return False

    outcome = _cache.get((f1, f2, s1, s2))
    if outcome is None:
        outcome = _do_cmp(f1, f2)
        if len(_cache) > 100:      # limit the maximum size of the cache
            clear_cache()
        _cache[f1, f2, s1, s2] = outcome
    return outcome

def _sig(st):
    return (stat.S_IFMT(st.st_mode),
            st.st_size,
            st.st_mtime)

def _do_cmp(f1, f2):
    bufsize = BUFSIZE
    with open(f1, 'rb') as fp1, open(f2, 'rb') as fp2:
        while True:
            b1 = fp1.read(bufsize)
            b2 = fp2.read(bufsize)
            if b1 != b2:
                return False
            if not b1:
                return True

# Directory comparison class.
#
class dircmp:
    """A class that manages the comparison of 2 directories.

    dircmp(a, b, ignore=None, hide=None, *, shallow=True)
      A and B are directories.
      IGNORE is a list of names to ignore,
        defaults to DEFAULT_IGNORES.
      HIDE is a list of names to hide,
        defaults to [os.curdir, os.pardir].
      SHALLOW specifies whether to just check the stat signature (do not read
        the files).
        defaults to True.

    High level usage:
      x = dircmp(dir1, dir2)
      x.report() -> prints a report on the differences between dir1 and dir2
       or
      x.report_partial_closure() -> prints report on differences between dir1
            and dir2, and reports on common immediate subdirectories.
      x.report_full_closure() -> like report_partial_closure,
            but fully recursive.

    Attributes:
     left_list, right_list: The files in dir1 and dir2,
        filtered by hide and ignore.
     common: a list of names in both dir1 and dir2.
     left_only, right_only: names only in dir1, dir2.
     common_dirs: subdirectories in both dir1 and dir2.
     common_files: files in both dir1 and dir2.
     common_funny: names in both dir1 and dir2 where the type differs between
        dir1 and dir2, or the name is not stat-able.
     same_files: list of identical files.
     diff_files: list of filenames which differ.
     funny_files: list of files which could not be compared.
     subdirs: a dictionary of dircmp instances (or MyDirCmp instances if this
       object is of type MyDirCmp, a subclass of dircmp), keyed by names
       in common_dirs.
     """

    def __init__(self, a, b, ignore=None, hide=None, *, shallow=True): # Initialize
        self.left = a
        self.right = b
        if hide is None:
            self.hide = [os.curdir, os.pardir] # Names never to be shown
        else:
            self.hide = hide
        if ignore is None:
            self.ignore = DEFAULT_IGNORES
        else:
            self.ignore = ignore
        self.shallow = shallow

    def phase0(self): # Compare everything except common subdirectories
        self.left_list = _filter(os.listdir(self.left),
                                 self.hide+self.ignore)
        self.right_list = _filter(os.listdir(self.right),
                                  self.hide+self.ignore)
        self.left_list.sort()
        self.right_list.sort()

    def phase1(self): # Compute common names
        a = dict(zip(map(os.path.normcase, self.left_list), self.left_list))
        b = dict(zip(map(os.path.normcase, self.right_list), self.right_list))
        self.common = list(map(a.__getitem__, filter(b.__contains__, a)))
        self.left_only = list(map(a.__getitem__, filterfalse(b.__contains__, a)))
        self.right_only = list(map(b.__getitem__, filterfalse(a.__contains__, b)))

    def phase2(self): # Distinguish files, directories, funnies
        self.common_dirs = []
        self.common_files = []
        self.common_funny = []

        for x in self.common:
            a_path = os.path.join(self.left, x)
            b_path = os.path.join(self.right, x)

            ok = True
            try:
                a_stat = os.stat(a_path)
            except (OSError, ValueError):
                # See https://github.com/python/cpython/issues/122400
                # for the rationale for protecting against ValueError.
                # print('Can\'t stat', a_path, ':', why.args[1])
                ok = False
            try:
                b_stat = os.stat(b_path)
            except (OSError, ValueError):
                # print('Can\'t stat', b_path, ':', why.args[1])
                ok = False

            if ok:
                a_type = stat.S_IFMT(a_stat.st_mode)
                b_type = stat.S_IFMT(b_stat.st_mode)
                if a_type != b_type:
                    self.common_funny.append(x)
                elif stat.S_ISDIR(a_type):
                    self.common_dirs.append(x)
                elif stat.S_ISREG(a_type):
                    self.common_files.append(x)
                else:
                    self.common_funny.append(x)
            else:
                self.common_funny.append(x)

    def phase3(self): # Find out differences between common files
        xx = cmpfiles(self.left, self.right, self.common_files, self.shallow)
        self.same_files, self.diff_files, self.funny_files = xx

    def phase4(self): # Find out differences between common subdirectories
        # A new dircmp (or MyDirCmp if dircmp was subclassed) object is created
        # for each common subdirectory,
        # these are stored in a dictionary indexed by filename.
        # The hide and ignore properties are inherited from the parent
        self.subdirs = {}
        for x in self.common_dirs:
            a_x = os.path.join(self.left, x)
            b_x = os.path.join(self.right, x)
            self.subdirs[x]  = self.__class__(a_x, b_x, self.ignore, self.hide,
                                              shallow=self.shallow)

    def phase4_closure(self): # Recursively call phase4() on subdirectories
        self.phase4()
        for sd in self.subdirs.values():
            sd.phase4_closure()

    def report(self): # Print a report on the differences between a and b
        # Output format is purposely lousy
        print('diff', self.left, self.right)
        if self.left_only:
            self.left_only.sort()
            print('Only in', self.left, ':', self.left_only)
        if self.right_only:
            self.right_only.sort()
            print('Only in', self.right, ':', self.right_only)
        if self.same_files:
            self.same_files.sort()
            print('Identical files :', self.same_files)
        if self.diff_files:
            self.diff_files.sort()
            print('Differing files :', self.diff_files)
        if self.funny_files:
            self.funny_files.sort()
            print('Trouble with common files :', self.funny_files)
        if self.common_dirs:
            self.common_dirs.sort()
            print('Common subdirectories :', self.common_dirs)
        if self.common_funny:
            self.common_funny.sort()
            print('Common funny cases :', self.common_funny)

    def report_partial_closure(self): # Print reports on self and on subdirs
        self.report()
        for sd in self.subdirs.values():
            print()
            sd.report()

    def report_full_closure(self): # Report on self and subdirs recursively
        self.report()
        for sd in self.subdirs.values():
            print()
            sd.report_full_closure()

    methodmap = dict(subdirs=phase4,
                     same_files=phase3, diff_files=phase3, funny_files=phase3,
                     common_dirs=phase2, common_files=phase2, common_funny=phase2,
                     common=phase1, left_only=phase1, right_only=phase1,
                     left_list=phase0, right_list=phase0)

    def __getattr__(self, attr):
        if attr not in self.methodmap:
            raise AttributeError(attr)
        self.methodmap[attr](self)
        return getattr(self, attr)

    __class_getitem__ = classmethod(GenericAlias)


def cmpfiles(a, b, common, shallow=True):
    """Compare common files in two directories.

    a, b -- directory names
    common -- list of file names found in both directories
    shallow -- if true, do comparison based solely on stat() information

    Returns a tuple of three lists:
      files that compare equal
      files that are different
      filenames that aren't regular files.

    """
    res = ([], [], [])
    for x in common:
        ax = os.path.join(a, x)
        bx = os.path.join(b, x)
        res[_cmp(ax, bx, shallow)].append(x)
    return res


# Compare two files.
# Return:
#       0 for equal
#       1 for different
#       2 for funny cases (can't stat, NUL bytes, etc.)
#
def _cmp(a, b, sh, abs=abs, cmp=cmp):
    try:
        return not abs(cmp(a, b, sh))
    except (OSError, ValueError):
        return 2


# Return a copy with items that occur in skip removed.
#
def _filter(flist, skip):
    return list(filterfalse(skip.__contains__, flist))


# Demonstration and testing.
#
def demo():
    import sys
    import getopt
    options, args = getopt.getopt(sys.argv[1:], 'r')
    if len(args) != 2:
        raise getopt.GetoptError('need exactly two args', None)
    dd = dircmp(args[0], args[1])
    if ('-r', '') in options:
        dd.report_full_closure()
    else:
        dd.report()

if __name__ == '__main__':
    demo()
```
