## Supplementary software v0.2.1 for "Virtual control arms for paediatric myopia trials: external validation of axial-elongation models": fileinput.py

```
"""Helper class to quickly write a loop over all standard input files.

Typical use is:

    import fileinput
    for line in fileinput.input(encoding="utf-8"):
        process(line)

This iterates over the lines of all files listed in sys.argv[1:],
defaulting to sys.stdin if the list is empty.  If a filename is '-' it
is also replaced by sys.stdin and the optional arguments mode and
openhook are ignored.  To specify an alternative list of filenames,
pass it as the argument to input().  A single file name is also allowed.

Functions filename(), lineno() return the filename and cumulative line
number of the line that has just been read; filelineno() returns its
line number in the current file; isfirstline() returns true iff the
line just read is the first line of its file; isstdin() returns true
iff the line was read from sys.stdin.  Function nextfile() closes the
current file so that the next iteration will read the first line from
the next file (if any); lines not read from the file will not count
towards the cumulative line count; the filename is not changed until
after the first line of the next file has been read.  Function close()
closes the sequence.

Before any lines have been read, filename() returns None and both line
numbers are zero; nextfile() has no effect.  After all lines have been
read, filename() and the line number functions return the values
pertaining to the last line read; nextfile() has no effect.

All files are opened in text mode by default, you can override this by
setting the mode parameter to input() or FileInput.__init__().
If an I/O error occurs during opening or reading a file, the OSError
exception is raised.

If sys.stdin is used more than once, the second and further use will
return no lines, except perhaps for interactive use, or if it has been
explicitly reset (e.g. using sys.stdin.seek(0)).

Empty files are opened and immediately closed; the only time their
presence in the list of filenames is noticeable at all is when the
last file opened is empty.

It is possible that the last line of a file doesn't end in a newline
character; otherwise lines are returned including the trailing
newline.

Class FileInput is the implementation; its methods filename(),
lineno(), fileline(), isfirstline(), isstdin(), nextfile() and close()
correspond to the functions in the module.  In addition it has a
readline() method which returns the next input line, and a
__getitem__() method which implements the sequence behavior.  The
sequence must be accessed in strictly sequential order; sequence
access and readline() cannot be mixed.

Optional in-place filtering: if the keyword argument inplace=True is
passed to input() or to the FileInput constructor, the file is moved
to a backup file and standard output is directed to the input file.
This makes it possible to write a filter that rewrites its input file
in place.  If the keyword argument backup=".<some extension>" is also
given, it specifies the extension for the backup file, and the backup
file remains around; by default, the extension is ".bak" and it is
deleted when the output file is closed.  In-place filtering is
disabled when standard input is read.  XXX The current implementation
does not work for MS-DOS 8+3 filesystems.
"""

import io
import sys, os
from types import GenericAlias

__all__ = ["input", "close", "nextfile", "filename", "lineno", "filelineno",
           "fileno", "isfirstline", "isstdin", "FileInput", "hook_compressed",
           "hook_encoded"]

_state = None

def input(files=None, inplace=False, backup="", *, mode="r", openhook=None,
          encoding=None, errors=None):
    """Return an instance of the FileInput class, which can be iterated.

    The parameters are passed to the constructor of the FileInput class.
    The returned instance, in addition to being an iterator,
    keeps global state for the functions of this module,.
    """
    global _state
    if _state and _state._file:
        raise RuntimeError("input() already active")
    _state = FileInput(files, inplace, backup, mode=mode, openhook=openhook,
                       encoding=encoding, errors=errors)
    return _state

def close():
    """Close the sequence."""
    global _state
    state = _state
    _state = None
    if state:
        state.close()

def nextfile():
    """
    Close the current file so that the next iteration will read the first
    line from the next file (if any); lines not read from the file will
    not count towards the cumulative line count. The filename is not
    changed until after the first line of the next file has been read.
    Before the first line has been read, this function has no effect;
    it cannot be used to skip the first file. After the last line of the
    last file has been read, this function has no effect.
    """
    if not _state:
        raise RuntimeError("no active input()")
    return _state.nextfile()

def filename():
    """
    Return the name of the file currently being read.
    Before the first line has been read, returns None.
    """
    if not _state:
        raise RuntimeError("no active input()")
    return _state.filename()

def lineno():
    """
    Return the cumulative line number of the line that has just been read.
    Before the first line has been read, returns 0. After the last line
    of the last file has been read, returns the line number of that line.
    """
    if not _state:
        raise RuntimeError("no active input()")
    return _state.lineno()

def filelineno():
    """
    Return the line number in the current file. Before the first line
    has been read, returns 0. After the last line of the last file has
    been read, returns the line number of that line within the file.
    """
    if not _state:
        raise RuntimeError("no active input()")
    return _state.filelineno()

def fileno():
    """
    Return the file number of the current file. When no file is currently
    opened, returns -1.
    """
    if not _state:
        raise RuntimeError("no active input()")
    return _state.fileno()

def isfirstline():
    """
    Returns true the line just read is the first line of its file,
    otherwise returns false.
    """
    if not _state:
        raise RuntimeError("no active input()")
    return _state.isfirstline()

def isstdin():
    """
    Returns true if the last line was read from sys.stdin,
    otherwise returns false.
    """
    if not _state:
        raise RuntimeError("no active input()")
    return _state.isstdin()

class FileInput:
    """FileInput([files[, inplace[, backup]]], *, mode=None, openhook=None)

    Class FileInput is the implementation of the module; its methods
    filename(), lineno(), fileline(), isfirstline(), isstdin(), fileno(),
    nextfile() and close() correspond to the functions of the same name
    in the module.
    In addition it has a readline() method which returns the next
    input line, and a __getitem__() method which implements the
    sequence behavior. The sequence must be accessed in strictly
    sequential order; random access and readline() cannot be mixed.
    """

    def __init__(self, files=None, inplace=False, backup="", *,
                 mode="r", openhook=None, encoding=None, errors=None):
        if isinstance(files, str):
            files = (files,)
        elif isinstance(files, os.PathLike):
            files = (os.fspath(files), )
        else:
            if files is None:
                files = sys.argv[1:]
            if not files:
                files = ('-',)
            else:
                files = tuple(files)
        self._files = files
        self._inplace = inplace
        self._backup = backup
        self._savestdout = None
        self._output = None
        self._filename = None
        self._startlineno = 0
        self._filelineno = 0
        self._file = None
        self._isstdin = False
        self._backupfilename = None
        self._encoding = encoding
        self._errors = errors

        # We can not use io.text_encoding() here because old openhook doesn't
        # take encoding parameter.
        if (sys.flags.warn_default_encoding and
                "b" not in mode and encoding is None and openhook is None):
            import warnings
            warnings.warn("'encoding' argument not specified.",
                          EncodingWarning, 2)

        # restrict mode argument to reading modes
        if mode not in ('r', 'rb'):
            raise ValueError("FileInput opening mode must be 'r' or 'rb'")
        self._mode = mode
        self._write_mode = mode.replace('r', 'w')
        if openhook:
            if inplace:
                raise ValueError("FileInput cannot use an opening hook in inplace mode")
            if not callable(openhook):
                raise ValueError("FileInput openhook must be callable")
        self._openhook = openhook

    def __del__(self):
        self.close()

    def close(self):
        try:
            self.nextfile()
        finally:
            self._files = ()

    def __enter__(self):
        return self

    def __exit__(self, type, value, traceback):
        self.close()

    def __iter__(self):
        return self

    def __next__(self):
        while True:
            line = self._readline()
            if line:
                self._filelineno += 1
                return line
            if not self._file:
                raise StopIteration
            self.nextfile()
            # repeat with next file

    def nextfile(self):
        savestdout = self._savestdout
        self._savestdout = None
        if savestdout:
            sys.stdout = savestdout

        output = self._output
        self._output = None
        try:
            if output:
                output.close()
        finally:
            file = self._file
            self._file = None
            try:
                del self._readline  # restore FileInput._readline
            except AttributeError:
                pass
            try:
                if file and not self._isstdin:
                    file.close()
            finally:
                backupfilename = self._backupfilename
                self._backupfilename = None
                if backupfilename and not self._backup:
                    try: os.unlink(backupfilename)
                    except OSError: pass

                self._isstdin = False

    def readline(self):
        while True:
            line = self._readline()
            if line:
                self._filelineno += 1
                return line
            if not self._file:
                return line
            self.nextfile()
            # repeat with next file

    def _readline(self):
        if not self._files:
            if 'b' in self._mode:
                return b''
            else:
                return ''
        self._filename = self._files[0]
        self._files = self._files[1:]
        self._startlineno = self.lineno()
        self._filelineno = 0
        self._file = None
        self._isstdin = False
        self._backupfilename = 0

        # EncodingWarning is emitted in __init__() already
        if "b" not in self._mode:
            encoding = self._encoding or "locale"
        else:
            encoding = None

        if self._filename == '-':
            self._filename = '<stdin>'
            if 'b' in self._mode:
                self._file = getattr(sys.stdin, 'buffer', sys.stdin)
            else:
                self._file = sys.stdin
            self._isstdin = True
        else:
            if self._inplace:
                self._backupfilename = (
                    os.fspath(self._filename) + (self._backup or ".bak"))
                try:
                    os.unlink(self._backupfilename)
                except OSError:
                    pass
                # The next few lines may raise OSError
                os.rename(self._filename, self._backupfilename)
                self._file = open(self._backupfilename, self._mode,
                                  encoding=encoding, errors=self._errors)
                try:
                    perm = os.fstat(self._file.fileno()).st_mode
                except OSError:
                    self._output = open(self._filename, self._write_mode,
                                        encoding=encoding, errors=self._errors)
                else:
                    mode = os.O_CREAT | os.O_WRONLY | os.O_TRUNC
                    if hasattr(os, 'O_BINARY'):
                        mode |= os.O_BINARY

                    fd = os.open(self._filename, mode, perm)
                    self._output = os.fdopen(fd, self._write_mode,
                                             encoding=encoding, errors=self._errors)
                    try:
                        os.chmod(self._filename, perm)
                    except OSError:
                        pass
                self._savestdout = sys.stdout
                sys.stdout = self._output
            else:
                # This may raise OSError
                if self._openhook:
                    # Custom hooks made previous to Python 3.10 didn't have
                    # encoding argument
                    if self._encoding is None:
                        self._file = self._openhook(self._filename, self._mode)
                    else:
                        self._file = self._openhook(
                            self._filename, self._mode, encoding=self._encoding, errors=self._errors)
                else:
                    self._file = open(self._filename, self._mode, encoding=encoding, errors=self._errors)
        self._readline = self._file.readline  # hide FileInput._readline
        return self._readline()

    def filename(self):
        return self._filename

    def lineno(self):
        return self._startlineno + self._filelineno

    def filelineno(self):
        return self._filelineno

    def fileno(self):
        if self._file:
            try:
                return self._file.fileno()
            except ValueError:
                return -1
        else:
            return -1

    def isfirstline(self):
        return self._filelineno == 1

    def isstdin(self):
        return self._isstdin

    __class_getitem__ = classmethod(GenericAlias)


def hook_compressed(filename, mode, *, encoding=None, errors=None):
    if encoding is None and "b" not in mode:  # EncodingWarning is emitted in FileInput() already.
        encoding = "locale"
    ext = os.path.splitext(filename)[1]
    if ext == '.gz':
        import gzip
        stream = gzip.open(filename, mode)
    elif ext == '.bz2':
        import bz2
        stream = bz2.BZ2File(filename, mode)
    else:
        return open(filename, mode, encoding=encoding, errors=errors)

    # gzip and bz2 are binary mode by default.
    if "b" not in mode:
        stream = io.TextIOWrapper(stream, encoding=encoding, errors=errors)
    return stream


def hook_encoded(encoding, errors=None):
    def openhook(filename, mode):
        return open(filename, mode, encoding=encoding, errors=errors)
    return openhook


def _test():
    import getopt
    inplace = False
    backup = False
    opts, args = getopt.getopt(sys.argv[1:], "ib:")
    for o, a in opts:
        if o == '-i': inplace = True
        if o == '-b': backup = a
    for line in input(args, inplace=inplace, backup=backup):
        if line[-1:] == '\n': line = line[:-1]
        if line[-1:] == '\r': line = line[:-1]
        print("%d: %s[%d]%s %s" % (lineno(), filename(), filelineno(),
                                   isfirstline() and "*" or "", line))
    print("%d: %s[%d]" % (lineno(), filename(), filelineno()))

if __name__ == '__main__':
    _test()
```
