## Supplementary software v0.2.1 for "Virtual control arms for paediatric myopia trials: external validation of axial-elongation models": fnmatch.py

```
"""Filename matching with shell patterns.

fnmatch(FILENAME, PATTERN) matches according to the local convention.
fnmatchcase(FILENAME, PATTERN) always takes case in account.

The functions operate by translating the pattern into a regular
expression.  They cache the compiled regular expressions for speed.

The function translate(PATTERN) returns a regular expression
corresponding to PATTERN.  (It does not compile it.)
"""
import os
import posixpath
import re
import functools

__all__ = ["filter", "fnmatch", "fnmatchcase", "translate"]

def fnmatch(name, pat):
    """Test whether FILENAME matches PATTERN.

    Patterns are Unix shell style:

    *       matches everything
    ?       matches any single character
    [seq]   matches any character in seq
    [!seq]  matches any char not in seq

    An initial period in FILENAME is not special.
    Both FILENAME and PATTERN are first case-normalized
    if the operating system requires it.
    If you don't want this, use fnmatchcase(FILENAME, PATTERN).
    """
    name = os.path.normcase(name)
    pat = os.path.normcase(pat)
    return fnmatchcase(name, pat)

@functools.lru_cache(maxsize=32768, typed=True)
def _compile_pattern(pat):
    if isinstance(pat, bytes):
        pat_str = str(pat, 'ISO-8859-1')
        res_str = translate(pat_str)
        res = bytes(res_str, 'ISO-8859-1')
    else:
        res = translate(pat)
    return re.compile(res).match

def filter(names, pat):
    """Construct a list from those elements of the iterable NAMES that match PAT."""
    result = []
    pat = os.path.normcase(pat)
    match = _compile_pattern(pat)
    if os.path is posixpath:
        # normcase on posix is NOP. Optimize it away from the loop.
        for name in names:
            if match(name):
                result.append(name)
    else:
        for name in names:
            if match(os.path.normcase(name)):
                result.append(name)
    return result

def fnmatchcase(name, pat):
    """Test whether FILENAME matches PATTERN, including case.

    This is a version of fnmatch() which doesn't case-normalize
    its arguments.
    """
    match = _compile_pattern(pat)
    return match(name) is not None


def translate(pat):
    """Translate a shell PATTERN to a regular expression.

    There is no way to quote meta-characters.
    """

    STAR = object()
    parts = _translate(pat, STAR, '.')
    return _join_translated_parts(parts, STAR)


def _translate(pat, STAR, QUESTION_MARK):
    res = []
    add = res.append
    i, n = 0, len(pat)
    while i < n:
        c = pat[i]
        i = i+1
        if c == '*':
            # compress consecutive `*` into one
            if (not res) or res[-1] is not STAR:
                add(STAR)
        elif c == '?':
            add(QUESTION_MARK)
        elif c == '[':
            j = i
            if j < n and pat[j] == '!':
                j = j+1
            if j < n and pat[j] == ']':
                j = j+1
            while j < n and pat[j] != ']':
                j = j+1
            if j >= n:
                add('\\[')
            else:
                stuff = pat[i:j]
                if '-' not in stuff:
                    stuff = stuff.replace('\\', r'\\')
                else:
                    chunks = []
                    k = i+2 if pat[i] == '!' else i+1
                    while True:
                        k = pat.find('-', k, j)
                        if k < 0:
                            break
                        chunks.append(pat[i:k])
                        i = k+1
                        k = k+3
                    chunk = pat[i:j]
                    if chunk:
                        chunks.append(chunk)
                    else:
                        chunks[-1] += '-'
                    # Remove empty ranges -- invalid in RE.
                    for k in range(len(chunks)-1, 0, -1):
                        if chunks[k-1][-1] > chunks[k][0]:
                            chunks[k-1] = chunks[k-1][:-1] + chunks[k][1:]
                            del chunks[k]
                    # Escape backslashes and hyphens for set difference (--).
                    # Hyphens that create ranges shouldn't be escaped.
                    stuff = '-'.join(s.replace('\\', r'\\').replace('-', r'\-')
                                     for s in chunks)
                # Escape set operations (&&, ~~ and ||).
                stuff = re.sub(r'([&~|])', r'\\\1', stuff)
                i = j+1
                if not stuff:
                    # Empty range: never match.
                    add('(?!)')
                elif stuff == '!':
                    # Negated empty range: match any character.
                    add('.')
                else:
                    if stuff[0] == '!':
                        stuff = '^' + stuff[1:]
                    elif stuff[0] in ('^', '['):
                        stuff = '\\' + stuff
                    add(f'[{stuff}]')
        else:
            add(re.escape(c))
    assert i == n
    return res


def _join_translated_parts(inp, STAR):
    # Deal with STARs.
    res = []
    add = res.append
    i, n = 0, len(inp)
    # Fixed pieces at the start?
    while i < n and inp[i] is not STAR:
        add(inp[i])
        i += 1
    # Now deal with STAR fixed STAR fixed ...
    # For an interior `STAR fixed` pairing, we want to do a minimal
    # .*? match followed by `fixed`, with no possibility of backtracking.
    # Atomic groups ("(?>...)") allow us to spell that directly.
    # Note: people rely on the undocumented ability to join multiple
    # translate() results together via "|" to build large regexps matching
    # "one of many" shell patterns.
    while i < n:
        assert inp[i] is STAR
        i += 1
        if i == n:
            add(".*")
            break
        assert inp[i] is not STAR
        fixed = []
        while i < n and inp[i] is not STAR:
            fixed.append(inp[i])
            i += 1
        fixed = "".join(fixed)
        if i == n:
            add(".*")
            add(fixed)
        else:
            add(f"(?>.*?{fixed})")
    assert i == n
    res = "".join(res)
    return fr'(?s:{res})\Z'
```
