## Supplementary software v0.2.1 for "Virtual control arms for paediatric myopia trials: external validation of axial-elongation models": fractions.py

```
# Originally contributed by Sjoerd Mullender.
# Significantly modified by Jeffrey Yasskin <jyasskin at gmail.com>.

"""Fraction, infinite-precision, rational numbers."""

from decimal import Decimal
import functools
import math
import numbers
import operator
import re
import sys

__all__ = ['Fraction']


# Constants related to the hash implementation;  hash(x) is based
# on the reduction of x modulo the prime _PyHASH_MODULUS.
_PyHASH_MODULUS = sys.hash_info.modulus
# Value to be used for rationals that reduce to infinity modulo
# _PyHASH_MODULUS.
_PyHASH_INF = sys.hash_info.inf

@functools.lru_cache(maxsize = 1 << 14)
def _hash_algorithm(numerator, denominator):

    # To make sure that the hash of a Fraction agrees with the hash
    # of a numerically equal integer, float or Decimal instance, we
    # follow the rules for numeric hashes outlined in the
    # documentation.  (See library docs, 'Built-in Types').

    try:
        dinv = pow(denominator, -1, _PyHASH_MODULUS)
    except ValueError:
        # ValueError means there is no modular inverse.
        hash_ = _PyHASH_INF
    else:
        # The general algorithm now specifies that the absolute value of
        # the hash is
        #    (|N| * dinv) % P
        # where N is self._numerator and P is _PyHASH_MODULUS.  That's
        # optimized here in two ways:  first, for a non-negative int i,
        # hash(i) == i % P, but the int hash implementation doesn't need
        # to divide, and is faster than doing % P explicitly.  So we do
        #    hash(|N| * dinv)
        # instead.  Second, N is unbounded, so its product with dinv may
        # be arbitrarily expensive to compute.  The final answer is the
        # same if we use the bounded |N| % P instead, which can again
        # be done with an int hash() call.  If 0 <= i < P, hash(i) == i,
        # so this nested hash() call wastes a bit of time making a
        # redundant copy when |N| < P, but can save an arbitrarily large
        # amount of computation for large |N|.
        hash_ = hash(hash(abs(numerator)) * dinv)
    result = hash_ if numerator >= 0 else -hash_
    return -2 if result == -1 else result

_RATIONAL_FORMAT = re.compile(r"""
    \A\s*                                  # optional whitespace at the start,
    (?P<sign>[-+]?)                        # an optional sign, then
    (?=\d|\.\d)                            # lookahead for digit or .digit
    (?P<num>\d*|\d+(_\d+)*)                # numerator (possibly empty)
    (?:                                    # followed by
       (?:\s*/\s*(?P<denom>\d+(_\d+)*))?   # an optional denominator
    |                                      # or
       (?:\.(?P<decimal>\d*|\d+(_\d+)*))?  # an optional fractional part
       (?:E(?P<exp>[-+]?\d+(_\d+)*))?      # and optional exponent
    )
    \s*\Z                                  # and optional whitespace to finish
""", re.VERBOSE | re.IGNORECASE)


# Helpers for formatting

def _round_to_exponent(n, d, exponent, no_neg_zero=False):
    """Round a rational number to the nearest multiple of a given power of 10.

    Rounds the rational number n/d to the nearest integer multiple of
    10**exponent, rounding to the nearest even integer multiple in the case of
    a tie. Returns a pair (sign: bool, significand: int) representing the
    rounded value (-1)**sign * significand * 10**exponent.

    If no_neg_zero is true, then the returned sign will always be False when
    the significand is zero. Otherwise, the sign reflects the sign of the
    input.

    d must be positive, but n and d need not be relatively prime.
    """
    if exponent >= 0:
        d *= 10**exponent
    else:
        n *= 10**-exponent

    # The divmod quotient is correct for round-ties-towards-positive-infinity;
    # In the case of a tie, we zero out the least significant bit of q.
    q, r = divmod(n + (d >> 1), d)
    if r == 0 and d & 1 == 0:
        q &= -2

    sign = q < 0 if no_neg_zero else n < 0
    return sign, abs(q)


def _round_to_figures(n, d, figures):
    """Round a rational number to a given number of significant figures.

    Rounds the rational number n/d to the given number of significant figures
    using the round-ties-to-even rule, and returns a triple
    (sign: bool, significand: int, exponent: int) representing the rounded
    value (-1)**sign * significand * 10**exponent.

    In the special case where n = 0, returns a significand of zero and
    an exponent of 1 - figures, for compatibility with formatting.
    Otherwise, the returned significand satisfies
    10**(figures - 1) <= significand < 10**figures.

    d must be positive, but n and d need not be relatively prime.
    figures must be positive.
    """
    # Special case for n == 0.
    if n == 0:
        return False, 0, 1 - figures

    # Find integer m satisfying 10**(m - 1) <= abs(n)/d <= 10**m. (If abs(n)/d
    # is a power of 10, either of the two possible values for m is fine.)
    str_n, str_d = str(abs(n)), str(d)
    m = len(str_n) - len(str_d) + (str_d <= str_n)

    # Round to a multiple of 10**(m - figures). The significand we get
    # satisfies 10**(figures - 1) <= significand <= 10**figures.
    exponent = m - figures
    sign, significand = _round_to_exponent(n, d, exponent)

    # Adjust in the case where significand == 10**figures, to ensure that
    # 10**(figures - 1) <= significand < 10**figures.
    if len(str(significand)) == figures + 1:
        significand //= 10
        exponent += 1

    return sign, significand, exponent


# Pattern for matching non-float-style format specifications.
_GENERAL_FORMAT_SPECIFICATION_MATCHER = re.compile(r"""
    (?:
        (?P<fill>.)?
        (?P<align>[<>=^])
    )?
    (?P<sign>[-+ ]?)
    # Alt flag forces a slash and denominator in the output, even for
    # integer-valued Fraction objects.
    (?P<alt>\#)?
    # We don't implement the zeropad flag since there's no single obvious way
    # to interpret it.
    (?P<minimumwidth>0|[1-9][0-9]*)?
    (?P<thousands_sep>[,_])?
""", re.DOTALL | re.VERBOSE).fullmatch


# Pattern for matching float-style format specifications;
# supports 'e', 'E', 'f', 'F', 'g', 'G' and '%' presentation types.
_FLOAT_FORMAT_SPECIFICATION_MATCHER = re.compile(r"""
    (?:
        (?P<fill>.)?
        (?P<align>[<>=^])
    )?
    (?P<sign>[-+ ]?)
    (?P<no_neg_zero>z)?
    (?P<alt>\#)?
    # A '0' that's *not* followed by another digit is parsed as a minimum width
    # rather than a zeropad flag.
    (?P<zeropad>0(?=[0-9]))?
    (?P<minimumwidth>0|[1-9][0-9]*)?
    (?P<thousands_sep>[,_])?
    (?:\.(?P<precision>0|[1-9][0-9]*))?
    (?P<presentation_type>[eEfFgG%])
""", re.DOTALL | re.VERBOSE).fullmatch


class Fraction(numbers.Rational):
    """This class implements rational numbers.

    In the two-argument form of the constructor, Fraction(8, 6) will
    produce a rational number equivalent to 4/3. Both arguments must
    be Rational. The numerator defaults to 0 and the denominator
    defaults to 1 so that Fraction(3) == 3 and Fraction() == 0.

    Fractions can also be constructed from:

      - numeric strings similar to those accepted by the
        float constructor (for example, '-2.3' or '1e10')

      - strings of the form '123/456'

      - float and Decimal instances

      - other Rational instances (including integers)

    """

    __slots__ = ('_numerator', '_denominator')

    # We're immutable, so use __new__ not __init__
    def __new__(cls, numerator=0, denominator=None):
        """Constructs a Rational.

        Takes a string like '3/2' or '1.5', another Rational instance, a
        numerator/denominator pair, or a float.

        Examples
        --------

        >>> Fraction(10, -8)
        Fraction(-5, 4)
        >>> Fraction(Fraction(1, 7), 5)
        Fraction(1, 35)
        >>> Fraction(Fraction(1, 7), Fraction(2, 3))
        Fraction(3, 14)
        >>> Fraction('314')
        Fraction(314, 1)
        >>> Fraction('-35/4')
        Fraction(-35, 4)
        >>> Fraction('3.1415') # conversion from numeric string
        Fraction(6283, 2000)
        >>> Fraction('-47e-2') # string may include a decimal exponent
        Fraction(-47, 100)
        >>> Fraction(1.47)  # direct construction from float (exact conversion)
        Fraction(6620291452234629, 4503599627370496)
        >>> Fraction(2.25)
        Fraction(9, 4)
        >>> Fraction(Decimal('1.47'))
        Fraction(147, 100)

        """
        self = super(Fraction, cls).__new__(cls)

        if denominator is None:
            if type(numerator) is int:
                self._numerator = numerator
                self._denominator = 1
                return self

            elif isinstance(numerator, numbers.Rational):
                self._numerator = numerator.numerator
                self._denominator = numerator.denominator
                return self

            elif isinstance(numerator, (float, Decimal)):
                # Exact conversion
                self._numerator, self._denominator = numerator.as_integer_ratio()
                return self

            elif isinstance(numerator, str):
                # Handle construction from strings.
                m = _RATIONAL_FORMAT.match(numerator)
                if m is None:
                    raise ValueError('Invalid literal for Fraction: %r' %
                                     numerator)
                numerator = int(m.group('num') or '0')
                denom = m.group('denom')
                if denom:
                    denominator = int(denom)
                else:
                    denominator = 1
                    decimal = m.group('decimal')
                    if decimal:
                        decimal = decimal.replace('_', '')
                        scale = 10**len(decimal)
                        numerator = numerator * scale + int(decimal)
                        denominator *= scale
                    exp = m.group('exp')
                    if exp:
                        exp = int(exp)
                        if exp >= 0:
                            numerator *= 10**exp
                        else:
                            denominator *= 10**-exp
                if m.group('sign') == '-':
                    numerator = -numerator

            else:
                raise TypeError("argument should be a string "
                                "or a Rational instance")

        elif type(numerator) is int is type(denominator):
            pass # *very* normal case

        elif (isinstance(numerator, numbers.Rational) and
            isinstance(denominator, numbers.Rational)):
            numerator, denominator = (
                numerator.numerator * denominator.denominator,
                denominator.numerator * numerator.denominator
                )
        else:
            raise TypeError("both arguments should be "
                            "Rational instances")

        if denominator == 0:
            raise ZeroDivisionError('Fraction(%s, 0)' % numerator)
        g = math.gcd(numerator, denominator)
        if denominator < 0:
            g = -g
        numerator //= g
        denominator //= g
        self._numerator = numerator
        self._denominator = denominator
        return self

    @classmethod
    def from_float(cls, f):
        """Converts a finite float to a rational number, exactly.

        Beware that Fraction.from_float(0.3) != Fraction(3, 10).

        """
        if isinstance(f, numbers.Integral):
            return cls(f)
        elif not isinstance(f, float):
            raise TypeError("%s.from_float() only takes floats, not %r (%s)" %
                            (cls.__name__, f, type(f).__name__))
        return cls._from_coprime_ints(*f.as_integer_ratio())

    @classmethod
    def from_decimal(cls, dec):
        """Converts a finite Decimal instance to a rational number, exactly."""
        from decimal import Decimal
        if isinstance(dec, numbers.Integral):
            dec = Decimal(int(dec))
        elif not isinstance(dec, Decimal):
            raise TypeError(
                "%s.from_decimal() only takes Decimals, not %r (%s)" %
                (cls.__name__, dec, type(dec).__name__))
        return cls._from_coprime_ints(*dec.as_integer_ratio())

    @classmethod
    def _from_coprime_ints(cls, numerator, denominator, /):
        """Convert a pair of ints to a rational number, for internal use.

        The ratio of integers should be in lowest terms and the denominator
        should be positive.
        """
        obj = super(Fraction, cls).__new__(cls)
        obj._numerator = numerator
        obj._denominator = denominator
        return obj

    def is_integer(self):
        """Return True if the Fraction is an integer."""
        return self._denominator == 1

    def as_integer_ratio(self):
        """Return a pair of integers, whose ratio is equal to the original Fraction.

        The ratio is in lowest terms and has a positive denominator.
        """
        return (self._numerator, self._denominator)

    def limit_denominator(self, max_denominator=1000000):
        """Closest Fraction to self with denominator at most max_denominator.

        >>> Fraction('3.141592653589793').limit_denominator(10)
        Fraction(22, 7)
        >>> Fraction('3.141592653589793').limit_denominator(100)
        Fraction(311, 99)
        >>> Fraction(4321, 8765).limit_denominator(10000)
        Fraction(4321, 8765)

        """
        # Algorithm notes: For any real number x, define a *best upper
        # approximation* to x to be a rational number p/q such that:
        #
        #   (1) p/q >= x, and
        #   (2) if p/q > r/s >= x then s > q, for any rational r/s.
        #
        # Define *best lower approximation* similarly.  Then it can be
        # proved that a rational number is a best upper or lower
        # approximation to x if, and only if, it is a convergent or
        # semiconvergent of the (unique shortest) continued fraction
        # associated to x.
        #
        # To find a best rational approximation with denominator <= M,
        # we find the best upper and lower approximations with
        # denominator <= M and take whichever of these is closer to x.
        # In the event of a tie, the bound with smaller denominator is
        # chosen.  If both denominators are equal (which can happen
        # only when max_denominator == 1 and self is midway between
        # two integers) the lower bound---i.e., the floor of self, is
        # taken.

        if max_denominator < 1:
            raise ValueError("max_denominator should be at least 1")
        if self._denominator <= max_denominator:
            return Fraction(self)

        p0, q0, p1, q1 = 0, 1, 1, 0
        n, d = self._numerator, self._denominator
        while True:
            a = n//d
            q2 = q0+a*q1
            if q2 > max_denominator:
                break
            p0, q0, p1, q1 = p1, q1, p0+a*p1, q2
            n, d = d, n-a*d
        k = (max_denominator-q0)//q1

        # Determine which of the candidates (p0+k*p1)/(q0+k*q1) and p1/q1 is
        # closer to self. The distance between them is 1/(q1*(q0+k*q1)), while
        # the distance from p1/q1 to self is d/(q1*self._denominator). So we
        # need to compare 2*(q0+k*q1) with self._denominator/d.
        if 2*d*(q0+k*q1) <= self._denominator:
            return Fraction._from_coprime_ints(p1, q1)
        else:
            return Fraction._from_coprime_ints(p0+k*p1, q0+k*q1)

    @property
    def numerator(a):
        return a._numerator

    @property
    def denominator(a):
        return a._denominator

    def __repr__(self):
        """repr(self)"""
        return '%s(%s, %s)' % (self.__class__.__name__,
                               self._numerator, self._denominator)

    def __str__(self):
        """str(self)"""
        if self._denominator == 1:
            return str(self._numerator)
        else:
            return '%s/%s' % (self._numerator, self._denominator)

    def _format_general(self, match):
        """Helper method for __format__.

        Handles fill, alignment, signs, and thousands separators in the
        case of no presentation type.
        """
        # Validate and parse the format specifier.
        fill = match["fill"] or " "
        align = match["align"] or ">"
        pos_sign = "" if match["sign"] == "-" else match["sign"]
        alternate_form = bool(match["alt"])
        minimumwidth = int(match["minimumwidth"] or "0")
        thousands_sep = match["thousands_sep"] or ''

        # Determine the body and sign representation.
        n, d = self._numerator, self._denominator
        if d > 1 or alternate_form:
            body = f"{abs(n):{thousands_sep}}/{d:{thousands_sep}}"
        else:
            body = f"{abs(n):{thousands_sep}}"
        sign = '-' if n < 0 else pos_sign

        # Pad with fill character if necessary and return.
        padding = fill * (minimumwidth - len(sign) - len(body))
        if align == ">":
            return padding + sign + body
        elif align == "<":
            return sign + body + padding
        elif align == "^":
            half = len(padding) // 2
            return padding[:half] + sign + body + padding[half:]
        else:  # align == "="
            return sign + padding + body

    def _format_float_style(self, match):
        """Helper method for __format__; handles float presentation types."""
        fill = match["fill"] or " "
        align = match["align"] or ">"
        pos_sign = "" if match["sign"] == "-" else match["sign"]
        no_neg_zero = bool(match["no_neg_zero"])
        alternate_form = bool(match["alt"])
        zeropad = bool(match["zeropad"])
        minimumwidth = int(match["minimumwidth"] or "0")
        thousands_sep = match["thousands_sep"]
        precision = int(match["precision"] or "6")
        presentation_type = match["presentation_type"]
        trim_zeros = presentation_type in "gG" and not alternate_form
        trim_point = not alternate_form
        exponent_indicator = "E" if presentation_type in "EFG" else "e"

        # Round to get the digits we need, figure out where to place the point,
        # and decide whether to use scientific notation. 'point_pos' is the
        # relative to the _end_ of the digit string: that is, it's the number
        # of digits that should follow the point.
        if presentation_type in "fF%":
            exponent = -precision
            if presentation_type == "%":
                exponent -= 2
            negative, significand = _round_to_exponent(
                self._numerator, self._denominator, exponent, no_neg_zero)
            scientific = False
            point_pos = precision
        else:  # presentation_type in "eEgG"
            figures = (
                max(precision, 1)
                if presentation_type in "gG"
                else precision + 1
            )
            negative, significand, exponent = _round_to_figures(
                self._numerator, self._denominator, figures)
            scientific = (
                presentation_type in "eE"
                or exponent > 0
                or exponent + figures <= -4
            )
            point_pos = figures - 1 if scientific else -exponent

        # Get the suffix - the part following the digits, if any.
        if presentation_type == "%":
            suffix = "%"
        elif scientific:
            suffix = f"{exponent_indicator}{exponent + point_pos:+03d}"
        else:
            suffix = ""

        # String of output digits, padded sufficiently with zeros on the left
        # so that we'll have at least one digit before the decimal point.
        digits = f"{significand:0{point_pos + 1}d}"

        # Before padding, the output has the form f"{sign}{leading}{trailing}",
        # where `leading` includes thousands separators if necessary and
        # `trailing` includes the decimal separator where appropriate.
        sign = "-" if negative else pos_sign
        leading = digits[: len(digits) - point_pos]
        frac_part = digits[len(digits) - point_pos :]
        if trim_zeros:
            frac_part = frac_part.rstrip("0")
        separator = "" if trim_point and not frac_part else "."
        trailing = separator + frac_part + suffix

        # Do zero padding if required.
        if zeropad:
            min_leading = minimumwidth - len(sign) - len(trailing)
            # When adding thousands separators, they'll be added to the
            # zero-padded portion too, so we need to compensate.
            leading = leading.zfill(
                3 * min_leading // 4 + 1 if thousands_sep else min_leading
            )

        # Insert thousands separators if required.
        if thousands_sep:
            first_pos = 1 + (len(leading) - 1) % 3
            leading = leading[:first_pos] + "".join(
                thousands_sep + leading[pos : pos + 3]
                for pos in range(first_pos, len(leading), 3)
            )

        # We now have a sign and a body. Pad with fill character if necessary
        # and return.
        body = leading + trailing
        padding = fill * (minimumwidth - len(sign) - len(body))
        if align == ">":
            return padding + sign + body
        elif align == "<":
            return sign + body + padding
        elif align == "^":
            half = len(padding) // 2
            return padding[:half] + sign + body + padding[half:]
        else:  # align == "="
            return sign + padding + body

    def __format__(self, format_spec, /):
        """Format this fraction according to the given format specification."""

        if match := _GENERAL_FORMAT_SPECIFICATION_MATCHER(format_spec):
            return self._format_general(match)

        if match := _FLOAT_FORMAT_SPECIFICATION_MATCHER(format_spec):
            # Refuse the temptation to guess if both alignment _and_
            # zero padding are specified.
            if match["align"] is None or match["zeropad"] is None:
                return self._format_float_style(match)

        raise ValueError(
            f"Invalid format specifier {format_spec!r} "
            f"for object of type {type(self).__name__!r}"
        )

    def _operator_fallbacks(monomorphic_operator, fallback_operator,
                            handle_complex=True):
        """Generates forward and reverse operators given a purely-rational
        operator and a function from the operator module.

        Use this like:
        __op__, __rop__ = _operator_fallbacks(just_rational_op, operator.op)

        In general, we want to implement the arithmetic operations so
        that mixed-mode operations either call an implementation whose
        author knew about the types of both arguments, or convert both
        to the nearest built in type and do the operation there. In
        Fraction, that means that we define __add__ and __radd__ as:

            def __add__(self, other):
                # Both types have numerators/denominator attributes,
                # so do the operation directly
                if isinstance(other, (int, Fraction)):
                    return Fraction(self.numerator * other.denominator +
                                    other.numerator * self.denominator,
                                    self.denominator * other.denominator)
                # float and complex don't have those operations, but we
                # know about those types, so special case them.
                elif isinstance(other, float):
                    return float(self) + other
                elif isinstance(other, complex):
                    return complex(self) + other
                # Let the other type take over.
                return NotImplemented

            def __radd__(self, other):
                # radd handles more types than add because there's
                # nothing left to fall back to.
                if isinstance(other, numbers.Rational):
                    return Fraction(self.numerator * other.denominator +
                                    other.numerator * self.denominator,
                                    self.denominator * other.denominator)
                elif isinstance(other, Real):
                    return float(other) + float(self)
                elif isinstance(other, Complex):
                    return complex(other) + complex(self)
                return NotImplemented


        There are 5 different cases for a mixed-type addition on
        Fraction. I'll refer to all of the above code that doesn't
        refer to Fraction, float, or complex as "boilerplate". 'r'
        will be an instance of Fraction, which is a subtype of
        Rational (r : Fraction <: Rational), and b : B <:
        Complex. The first three involve 'r + b':

            1. If B <: Fraction, int, float, or complex, we handle
               that specially, and all is well.
            2. If Fraction falls back to the boilerplate code, and it
               were to return a value from __add__, we'd miss the
               possibility that B defines a more intelligent __radd__,
               so the boilerplate should return NotImplemented from
               __add__. In particular, we don't handle Rational
               here, even though we could get an exact answer, in case
               the other type wants to do something special.
            3. If B <: Fraction, Python tries B.__radd__ before
               Fraction.__add__. This is ok, because it was
               implemented with knowledge of Fraction, so it can
               handle those instances before delegating to Real or
               Complex.

        The next two situations describe 'b + r'. We assume that b
        didn't know about Fraction in its implementation, and that it
        uses similar boilerplate code:

            4. If B <: Rational, then __radd_ converts both to the
               builtin rational type (hey look, that's us) and
               proceeds.
            5. Otherwise, __radd__ tries to find the nearest common
               base ABC, and fall back to its builtin type. Since this
               class doesn't subclass a concrete type, there's no
               implementation to fall back to, so we need to try as
               hard as possible to return an actual value, or the user
               will get a TypeError.

        """
        def forward(a, b):
            if isinstance(b, Fraction):
                return monomorphic_operator(a, b)
            elif isinstance(b, int):
                return monomorphic_operator(a, Fraction(b))
            elif isinstance(b, float):
                return fallback_operator(float(a), b)
            elif handle_complex and isinstance(b, complex):
                return fallback_operator(complex(a), b)
            else:
                return NotImplemented
        forward.__name__ = '__' + fallback_operator.__name__ + '__'
        forward.__doc__ = monomorphic_operator.__doc__

        def reverse(b, a):
            if isinstance(a, numbers.Rational):
                # Includes ints.
                return monomorphic_operator(Fraction(a), b)
            elif isinstance(a, numbers.Real):
                return fallback_operator(float(a), float(b))
            elif handle_complex and isinstance(a, numbers.Complex):
                return fallback_operator(complex(a), complex(b))
            else:
                return NotImplemented
        reverse.__name__ = '__r' + fallback_operator.__name__ + '__'
        reverse.__doc__ = monomorphic_operator.__doc__

        return forward, reverse

    # Rational arithmetic algorithms: Knuth, TAOCP, Volume 2, 4.5.1.
    #
    # Assume input fractions a and b are normalized.
    #
    # 1) Consider addition/subtraction.
    #
    # Let g = gcd(da, db). Then
    #
    #              na   nb    na*db ± nb*da
    #     a ± b == -- ± -- == ------------- ==
    #              da   db        da*db
    #
    #              na*(db//g) ± nb*(da//g)    t
    #           == ----------------------- == -
    #                      (da*db)//g         d
    #
    # Now, if g > 1, we're working with smaller integers.
    #
    # Note, that t, (da//g) and (db//g) are pairwise coprime.
    #
    # Indeed, (da//g) and (db//g) share no common factors (they were
    # removed) and da is coprime with na (since input fractions are
    # normalized), hence (da//g) and na are coprime.  By symmetry,
    # (db//g) and nb are coprime too.  Then,
    #
    #     gcd(t, da//g) == gcd(na*(db//g), da//g) == 1
    #     gcd(t, db//g) == gcd(nb*(da//g), db//g) == 1
    #
    # Above allows us optimize reduction of the result to lowest
    # terms.  Indeed,
    #
    #     g2 = gcd(t, d) == gcd(t, (da//g)*(db//g)*g) == gcd(t, g)
    #
    #                       t//g2                   t//g2
    #     a ± b == ----------------------- == ----------------
    #              (da//g)*(db//g)*(g//g2)    (da//g)*(db//g2)
    #
    # is a normalized fraction.  This is useful because the unnormalized
    # denominator d could be much larger than g.
    #
    # We should special-case g == 1 (and g2 == 1), since 60.8% of
    # randomly-chosen integers are coprime:
    # https://en.wikipedia.org/wiki/Coprime_integers#Probability_of_coprimality
    # Note, that g2 == 1 always for fractions, obtained from floats: here
    # g is a power of 2 and the unnormalized numerator t is an odd integer.
    #
    # 2) Consider multiplication
    #
    # Let g1 = gcd(na, db) and g2 = gcd(nb, da), then
    #
    #            na*nb    na*nb    (na//g1)*(nb//g2)
    #     a*b == ----- == ----- == -----------------
    #            da*db    db*da    (db//g1)*(da//g2)
    #
    # Note, that after divisions we're multiplying smaller integers.
    #
    # Also, the resulting fraction is normalized, because each of
    # two factors in the numerator is coprime to each of the two factors
    # in the denominator.
    #
    # Indeed, pick (na//g1).  It's coprime with (da//g2), because input
    # fractions are normalized.  It's also coprime with (db//g1), because
    # common factors are removed by g1 == gcd(na, db).
    #
    # As for addition/subtraction, we should special-case g1 == 1
    # and g2 == 1 for same reason.  That happens also for multiplying
    # rationals, obtained from floats.

    def _add(a, b):
        """a + b"""
        na, da = a._numerator, a._denominator
        nb, db = b._numerator, b._denominator
        g = math.gcd(da, db)
        if g == 1:
            return Fraction._from_coprime_ints(na * db + da * nb, da * db)
        s = da // g
        t = na * (db // g) + nb * s
        g2 = math.gcd(t, g)
        if g2 == 1:
            return Fraction._from_coprime_ints(t, s * db)
        return Fraction._from_coprime_ints(t // g2, s * (db // g2))

    __add__, __radd__ = _operator_fallbacks(_add, operator.add)

    def _sub(a, b):
        """a - b"""
        na, da = a._numerator, a._denominator
        nb, db = b._numerator, b._denominator
        g = math.gcd(da, db)
        if g == 1:
            return Fraction._from_coprime_ints(na * db - da * nb, da * db)
        s = da // g
        t = na * (db // g) - nb * s
        g2 = math.gcd(t, g)
        if g2 == 1:
            return Fraction._from_coprime_ints(t, s * db)
        return Fraction._from_coprime_ints(t // g2, s * (db // g2))

    __sub__, __rsub__ = _operator_fallbacks(_sub, operator.sub)

    def _mul(a, b):
        """a * b"""
        na, da = a._numerator, a._denominator
        nb, db = b._numerator, b._denominator
        g1 = math.gcd(na, db)
        if g1 > 1:
            na //= g1
            db //= g1
        g2 = math.gcd(nb, da)
        if g2 > 1:
            nb //= g2
            da //= g2
        return Fraction._from_coprime_ints(na * nb, db * da)

    __mul__, __rmul__ = _operator_fallbacks(_mul, operator.mul)

    def _div(a, b):
        """a / b"""
        # Same as _mul(), with inversed b.
        nb, db = b._numerator, b._denominator
        if nb == 0:
            raise ZeroDivisionError('Fraction(%s, 0)' % db)
        na, da = a._numerator, a._denominator
        g1 = math.gcd(na, nb)
        if g1 > 1:
            na //= g1
            nb //= g1
        g2 = math.gcd(db, da)
        if g2 > 1:
            da //= g2
            db //= g2
        n, d = na * db, nb * da
        if d < 0:
            n, d = -n, -d
        return Fraction._from_coprime_ints(n, d)

    __truediv__, __rtruediv__ = _operator_fallbacks(_div, operator.truediv)

    def _floordiv(a, b):
        """a // b"""
        return (a.numerator * b.denominator) // (a.denominator * b.numerator)

    __floordiv__, __rfloordiv__ = _operator_fallbacks(_floordiv, operator.floordiv, False)

    def _divmod(a, b):
        """(a // b, a % b)"""
        da, db = a.denominator, b.denominator
        div, n_mod = divmod(a.numerator * db, da * b.numerator)
        return div, Fraction(n_mod, da * db)

    __divmod__, __rdivmod__ = _operator_fallbacks(_divmod, divmod, False)

    def _mod(a, b):
        """a % b"""
        da, db = a.denominator, b.denominator
        return Fraction((a.numerator * db) % (b.numerator * da), da * db)

    __mod__, __rmod__ = _operator_fallbacks(_mod, operator.mod, False)

    def __pow__(a, b):
        """a ** b

        If b is not an integer, the result will be a float or complex
        since roots are generally irrational. If b is an integer, the
        result will be rational.

        """
        if isinstance(b, numbers.Rational):
            if b.denominator == 1:
                power = b.numerator
                if power >= 0:
                    return Fraction._from_coprime_ints(a._numerator ** power,
                                                       a._denominator ** power)
                elif a._numerator > 0:
                    return Fraction._from_coprime_ints(a._denominator ** -power,
                                                       a._numerator ** -power)
                elif a._numerator == 0:
                    raise ZeroDivisionError('Fraction(%s, 0)' %
                                            a._denominator ** -power)
                else:
                    return Fraction._from_coprime_ints((-a._denominator) ** -power,
                                                       (-a._numerator) ** -power)
            else:
                # A fractional power will generally produce an
                # irrational number.
                return float(a) ** float(b)
        elif isinstance(b, (float, complex)):
            return float(a) ** b
        else:
            return NotImplemented

    def __rpow__(b, a):
        """a ** b"""
        if b._denominator == 1 and b._numerator >= 0:
            # If a is an int, keep it that way if possible.
            return a ** b._numerator

        if isinstance(a, numbers.Rational):
            return Fraction(a.numerator, a.denominator) ** b

        if b._denominator == 1:
            return a ** b._numerator

        return a ** float(b)

    def __pos__(a):
        """+a: Coerces a subclass instance to Fraction"""
        return Fraction._from_coprime_ints(a._numerator, a._denominator)

    def __neg__(a):
        """-a"""
        return Fraction._from_coprime_ints(-a._numerator, a._denominator)

    def __abs__(a):
        """abs(a)"""
        return Fraction._from_coprime_ints(abs(a._numerator), a._denominator)

    def __int__(a, _index=operator.index):
        """int(a)"""
        if a._numerator < 0:
            return _index(-(-a._numerator // a._denominator))
        else:
            return _index(a._numerator // a._denominator)

    def __trunc__(a):
        """math.trunc(a)"""
        if a._numerator < 0:
            return -(-a._numerator // a._denominator)
        else:
            return a._numerator // a._denominator

    def __floor__(a):
        """math.floor(a)"""
        return a._numerator // a._denominator

    def __ceil__(a):
        """math.ceil(a)"""
        # The negations cleverly convince floordiv to return the ceiling.
        return -(-a._numerator // a._denominator)

    def __round__(self, ndigits=None):
        """round(self, ndigits)

        Rounds half toward even.
        """
        if ndigits is None:
            d = self._denominator
            floor, remainder = divmod(self._numerator, d)
            if remainder * 2 < d:
                return floor
            elif remainder * 2 > d:
                return floor + 1
            # Deal with the half case:
            elif floor % 2 == 0:
                return floor
            else:
                return floor + 1
        shift = 10**abs(ndigits)
        # See _operator_fallbacks.forward to check that the results of
        # these operations will always be Fraction and therefore have
        # round().
        if ndigits > 0:
            return Fraction(round(self * shift), shift)
        else:
            return Fraction(round(self / shift) * shift)

    def __hash__(self):
        """hash(self)"""
        return _hash_algorithm(self._numerator, self._denominator)

    def __eq__(a, b):
        """a == b"""
        if type(b) is int:
            return a._numerator == b and a._denominator == 1
        if isinstance(b, numbers.Rational):
            return (a._numerator == b.numerator and
                    a._denominator == b.denominator)
        if isinstance(b, numbers.Complex) and b.imag == 0:
            b = b.real
        if isinstance(b, float):
            if math.isnan(b) or math.isinf(b):
                # comparisons with an infinity or nan should behave in
                # the same way for any finite a, so treat a as zero.
                return 0.0 == b
            else:
                return a == a.from_float(b)
        else:
            # Since a doesn't know how to compare with b, let's give b
            # a chance to compare itself with a.
            return NotImplemented

    def _richcmp(self, other, op):
        """Helper for comparison operators, for internal use only.

        Implement comparison between a Rational instance `self`, and
        either another Rational instance or a float `other`.  If
        `other` is not a Rational instance or a float, return
        NotImplemented. `op` should be one of the six standard
        comparison operators.

        """
        # convert other to a Rational instance where reasonable.
        if isinstance(other, numbers.Rational):
            return op(self._numerator * other.denominator,
                      self._denominator * other.numerator)
        if isinstance(other, float):
            if math.isnan(other) or math.isinf(other):
                return op(0.0, other)
            else:
                return op(self, self.from_float(other))
        else:
            return NotImplemented

    def __lt__(a, b):
        """a < b"""
        return a._richcmp(b, operator.lt)

    def __gt__(a, b):
        """a > b"""
        return a._richcmp(b, operator.gt)

    def __le__(a, b):
        """a <= b"""
        return a._richcmp(b, operator.le)

    def __ge__(a, b):
        """a >= b"""
        return a._richcmp(b, operator.ge)

    def __bool__(a):
        """a != 0"""
        # bpo-39274: Use bool() because (a._numerator != 0) can return an
        # object which is not a bool.
        return bool(a._numerator)

    # support for pickling, copy, and deepcopy

    def __reduce__(self):
        return (self.__class__, (self._numerator, self._denominator))

    def __copy__(self):
        if type(self) == Fraction:
            return self     # I'm immutable; therefore I am my own clone
        return self.__class__(self._numerator, self._denominator)

    def __deepcopy__(self, memo):
        if type(self) == Fraction:
            return self     # My components are also immutable
        return self.__class__(self._numerator, self._denominator)
```
