## Supplementary software v0.2.1 for "Virtual control arms for paediatric myopia trials: external validation of axial-elongation models": ftplib.py

```
"""An FTP client class and some helper functions.

Based on RFC 959: File Transfer Protocol (FTP), by J. Postel and J. Reynolds

Example:

>>> from ftplib import FTP
>>> ftp = FTP('ftp.python.org') # connect to host, default port
>>> ftp.login() # default, i.e.: user anonymous, passwd anonymous@
'230 Guest login ok, access restrictions apply.'
>>> ftp.retrlines('LIST') # list directory contents
total 9
drwxr-xr-x   8 root     wheel        1024 Jan  3  1994 .
drwxr-xr-x   8 root     wheel        1024 Jan  3  1994 ..
drwxr-xr-x   2 root     wheel        1024 Jan  3  1994 bin
drwxr-xr-x   2 root     wheel        1024 Jan  3  1994 etc
d-wxrwxr-x   2 ftp      wheel        1024 Sep  5 13:43 incoming
drwxr-xr-x   2 root     wheel        1024 Nov 17  1993 lib
drwxr-xr-x   6 1094     wheel        1024 Sep 13 19:07 pub
drwxr-xr-x   3 root     wheel        1024 Jan  3  1994 usr
-rw-r--r--   1 root     root          312 Aug  1  1994 welcome.msg
'226 Transfer complete.'
>>> ftp.quit()
'221 Goodbye.'
>>>

A nice test that reveals some of the network dialogue would be:
python ftplib.py -d localhost -l -p -l
"""

#
# Changes and improvements suggested by Steve Majewski.
# Modified by Jack to work on the mac.
# Modified by Siebren to support docstrings and PASV.
# Modified by Phil Schwartz to add storbinary and storlines callbacks.
# Modified by Giampaolo Rodola' to add TLS support.
#

import sys
import socket
from socket import _GLOBAL_DEFAULT_TIMEOUT

__all__ = ["FTP", "error_reply", "error_temp", "error_perm", "error_proto",
           "all_errors"]

# Magic number from <socket.h>
MSG_OOB = 0x1                           # Process data out of band


# The standard FTP server control port
FTP_PORT = 21
# The sizehint parameter passed to readline() calls
MAXLINE = 8192


# Exception raised when an error or invalid response is received
class Error(Exception): pass
class error_reply(Error): pass          # unexpected [123]xx reply
class error_temp(Error): pass           # 4xx errors
class error_perm(Error): pass           # 5xx errors
class error_proto(Error): pass          # response does not begin with [1-5]


# All exceptions (hopefully) that may be raised here and that aren't
# (always) programming errors on our side
all_errors = (Error, OSError, EOFError)


# Line terminators (we always output CRLF, but accept any of CRLF, CR, LF)
CRLF = '\r\n'
B_CRLF = b'\r\n'

# The class itself
class FTP:
    '''An FTP client class.

    To create a connection, call the class using these arguments:
            host, user, passwd, acct, timeout, source_address, encoding

    The first four arguments are all strings, and have default value ''.
    The parameter ´timeout´ must be numeric and defaults to None if not
    passed, meaning that no timeout will be set on any ftp socket(s).
    If a timeout is passed, then this is now the default timeout for all ftp
    socket operations for this instance.
    The last parameter is the encoding of filenames, which defaults to utf-8.

    Then use self.connect() with optional host and port argument.

    To download a file, use ftp.retrlines('RETR ' + filename),
    or ftp.retrbinary() with slightly different arguments.
    To upload a file, use ftp.storlines() or ftp.storbinary(),
    which have an open file as argument (see their definitions
    below for details).
    The download/upload functions first issue appropriate TYPE
    and PORT or PASV commands.
    '''

    debugging = 0
    host = ''
    port = FTP_PORT
    maxline = MAXLINE
    sock = None
    file = None
    welcome = None
    passiveserver = True
    # Disables https://bugs.python.org/issue43285 security if set to True.
    trust_server_pasv_ipv4_address = False

    def __init__(self, host='', user='', passwd='', acct='',
                 timeout=_GLOBAL_DEFAULT_TIMEOUT, source_address=None, *,
                 encoding='utf-8'):
        """Initialization method (called by class instantiation).
        Initialize host to localhost, port to standard ftp port.
        Optional arguments are host (for connect()),
        and user, passwd, acct (for login()).
        """
        self.encoding = encoding
        self.source_address = source_address
        self.timeout = timeout
        if host:
            self.connect(host)
            if user:
                self.login(user, passwd, acct)

    def __enter__(self):
        return self

    # Context management protocol: try to quit() if active
    def __exit__(self, *args):
        if self.sock is not None:
            try:
                self.quit()
            except (OSError, EOFError):
                pass
            finally:
                if self.sock is not None:
                    self.close()

    def connect(self, host='', port=0, timeout=-999, source_address=None):
        '''Connect to host.  Arguments are:
         - host: hostname to connect to (string, default previous host)
         - port: port to connect to (integer, default previous port)
         - timeout: the timeout to set against the ftp socket(s)
         - source_address: a 2-tuple (host, port) for the socket to bind
           to as its source address before connecting.
        '''
        if host != '':
            self.host = host
        if port > 0:
            self.port = port
        if timeout != -999:
            self.timeout = timeout
        if self.timeout is not None and not self.timeout:
            raise ValueError('Non-blocking socket (timeout=0) is not supported')
        if source_address is not None:
            self.source_address = source_address
        sys.audit("ftplib.connect", self, self.host, self.port)
        self.sock = socket.create_connection((self.host, self.port), self.timeout,
                                             source_address=self.source_address)
        self.af = self.sock.family
        self.file = self.sock.makefile('r', encoding=self.encoding)
        self.welcome = self.getresp()
        return self.welcome

    def getwelcome(self):
        '''Get the welcome message from the server.
        (this is read and squirreled away by connect())'''
        if self.debugging:
            print('*welcome*', self.sanitize(self.welcome))
        return self.welcome

    def set_debuglevel(self, level):
        '''Set the debugging level.
        The required argument level means:
        0: no debugging output (default)
        1: print commands and responses but not body text etc.
        2: also print raw lines read and sent before stripping CR/LF'''
        self.debugging = level
    debug = set_debuglevel

    def set_pasv(self, val):
        '''Use passive or active mode for data transfers.
        With a false argument, use the normal PORT mode,
        With a true argument, use the PASV command.'''
        self.passiveserver = val

    # Internal: "sanitize" a string for printing
    def sanitize(self, s):
        if s[:5] in {'pass ', 'PASS '}:
            i = len(s.rstrip('\r\n'))
            s = s[:5] + '*'*(i-5) + s[i:]
        return repr(s)

    # Internal: send one line to the server, appending CRLF
    def putline(self, line):
        if '\r' in line or '\n' in line:
            raise ValueError('an illegal newline character should not be contained')
        sys.audit("ftplib.sendcmd", self, line)
        line = line + CRLF
        if self.debugging > 1:
            print('*put*', self.sanitize(line))
        self.sock.sendall(line.encode(self.encoding))

    # Internal: send one command to the server (through putline())
    def putcmd(self, line):
        if self.debugging: print('*cmd*', self.sanitize(line))
        self.putline(line)

    # Internal: return one line from the server, stripping CRLF.
    # Raise EOFError if the connection is closed
    def getline(self):
        line = self.file.readline(self.maxline + 1)
        if len(line) > self.maxline:
            raise Error("got more than %d bytes" % self.maxline)
        if self.debugging > 1:
            print('*get*', self.sanitize(line))
        if not line:
            raise EOFError
        if line[-2:] == CRLF:
            line = line[:-2]
        elif line[-1:] in CRLF:
            line = line[:-1]
        return line

    # Internal: get a response from the server, which may possibly
    # consist of multiple lines.  Return a single string with no
    # trailing CRLF.  If the response consists of multiple lines,
    # these are separated by '\n' characters in the string
    def getmultiline(self):
        line = self.getline()
        if line[3:4] == '-':
            code = line[:3]
            while 1:
                nextline = self.getline()
                line = line + ('\n' + nextline)
                if nextline[:3] == code and \
                        nextline[3:4] != '-':
                    break
        return line

    # Internal: get a response from the server.
    # Raise various errors if the response indicates an error
    def getresp(self):
        resp = self.getmultiline()
        if self.debugging:
            print('*resp*', self.sanitize(resp))
        self.lastresp = resp[:3]
        c = resp[:1]
        if c in {'1', '2', '3'}:
            return resp
        if c == '4':
            raise error_temp(resp)
        if c == '5':
            raise error_perm(resp)
        raise error_proto(resp)

    def voidresp(self):
        """Expect a response beginning with '2'."""
        resp = self.getresp()
        if resp[:1] != '2':
            raise error_reply(resp)
        return resp

    def abort(self):
        '''Abort a file transfer.  Uses out-of-band data.
        This does not follow the procedure from the RFC to send Telnet
        IP and Synch; that doesn't seem to work with the servers I've
        tried.  Instead, just send the ABOR command as OOB data.'''
        line = b'ABOR' + B_CRLF
        if self.debugging > 1:
            print('*put urgent*', self.sanitize(line))
        self.sock.sendall(line, MSG_OOB)
        resp = self.getmultiline()
        if resp[:3] not in {'426', '225', '226'}:
            raise error_proto(resp)
        return resp

    def sendcmd(self, cmd):
        '''Send a command and return the response.'''
        self.putcmd(cmd)
        return self.getresp()

    def voidcmd(self, cmd):
        """Send a command and expect a response beginning with '2'."""
        self.putcmd(cmd)
        return self.voidresp()

    def sendport(self, host, port):
        '''Send a PORT command with the current host and the given
        port number.
        '''
        hbytes = host.split('.')
        pbytes = [repr(port//256), repr(port%256)]
        bytes = hbytes + pbytes
        cmd = 'PORT ' + ','.join(bytes)
        return self.voidcmd(cmd)

    def sendeprt(self, host, port):
        '''Send an EPRT command with the current host and the given port number.'''
        af = 0
        if self.af == socket.AF_INET:
            af = 1
        if self.af == socket.AF_INET6:
            af = 2
        if af == 0:
            raise error_proto('unsupported address family')
        fields = ['', repr(af), host, repr(port), '']
        cmd = 'EPRT ' + '|'.join(fields)
        return self.voidcmd(cmd)

    def makeport(self):
        '''Create a new socket and send a PORT command for it.'''
        sock = socket.create_server(("", 0), family=self.af, backlog=1)
        port = sock.getsockname()[1] # Get proper port
        host = self.sock.getsockname()[0] # Get proper host
        if self.af == socket.AF_INET:
            resp = self.sendport(host, port)
        else:
            resp = self.sendeprt(host, port)
        if self.timeout is not _GLOBAL_DEFAULT_TIMEOUT:
            sock.settimeout(self.timeout)
        return sock

    def makepasv(self):
        """Internal: Does the PASV or EPSV handshake -> (address, port)"""
        if self.af == socket.AF_INET:
            untrusted_host, port = parse227(self.sendcmd('PASV'))
            if self.trust_server_pasv_ipv4_address:
                host = untrusted_host
            else:
                host = self.sock.getpeername()[0]
        else:
            host, port = parse229(self.sendcmd('EPSV'), self.sock.getpeername())
        return host, port

    def ntransfercmd(self, cmd, rest=None):
        """Initiate a transfer over the data connection.

        If the transfer is active, send a port command and the
        transfer command, and accept the connection.  If the server is
        passive, send a pasv command, connect to it, and start the
        transfer command.  Either way, return the socket for the
        connection and the expected size of the transfer.  The
        expected size may be None if it could not be determined.

        Optional `rest' argument can be a string that is sent as the
        argument to a REST command.  This is essentially a server
        marker used to tell the server to skip over any data up to the
        given marker.
        """
        size = None
        if self.passiveserver:
            host, port = self.makepasv()
            conn = socket.create_connection((host, port), self.timeout,
                                            source_address=self.source_address)
            try:
                if rest is not None:
                    self.sendcmd("REST %s" % rest)
                resp = self.sendcmd(cmd)
                # Some servers apparently send a 200 reply to
                # a LIST or STOR command, before the 150 reply
                # (and way before the 226 reply). This seems to
                # be in violation of the protocol (which only allows
                # 1xx or error messages for LIST), so we just discard
                # this response.
                if resp[0] == '2':
                    resp = self.getresp()
                if resp[0] != '1':
                    raise error_reply(resp)
            except:
                conn.close()
                raise
        else:
            with self.makeport() as sock:
                if rest is not None:
                    self.sendcmd("REST %s" % rest)
                resp = self.sendcmd(cmd)
                # See above.
                if resp[0] == '2':
                    resp = self.getresp()
                if resp[0] != '1':
                    raise error_reply(resp)
                conn, sockaddr = sock.accept()
                if self.timeout is not _GLOBAL_DEFAULT_TIMEOUT:
                    conn.settimeout(self.timeout)
        if resp[:3] == '150':
            # this is conditional in case we received a 125
            size = parse150(resp)
        return conn, size

    def transfercmd(self, cmd, rest=None):
        """Like ntransfercmd() but returns only the socket."""
        return self.ntransfercmd(cmd, rest)[0]

    def login(self, user = '', passwd = '', acct = ''):
        '''Login, default anonymous.'''
        if not user:
            user = 'anonymous'
        if not passwd:
            passwd = ''
        if not acct:
            acct = ''
        if user == 'anonymous' and passwd in {'', '-'}:
            # If there is no anonymous ftp password specified
            # then we'll just use anonymous@
            # We don't send any other thing because:
            # - We want to remain anonymous
            # - We want to stop SPAM
            # - We don't want to let ftp sites to discriminate by the user,
            #   host or country.
            passwd = passwd + 'anonymous@'
        resp = self.sendcmd('USER ' + user)
        if resp[0] == '3':
            resp = self.sendcmd('PASS ' + passwd)
        if resp[0] == '3':
            resp = self.sendcmd('ACCT ' + acct)
        if resp[0] != '2':
            raise error_reply(resp)
        return resp

    def retrbinary(self, cmd, callback, blocksize=8192, rest=None):
        """Retrieve data in binary mode.  A new port is created for you.

        Args:
          cmd: A RETR command.
          callback: A single parameter callable to be called on each
                    block of data read.
          blocksize: The maximum number of bytes to read from the
                     socket at one time.  [default: 8192]
          rest: Passed to transfercmd().  [default: None]

        Returns:
          The response code.
        """
        self.voidcmd('TYPE I')
        with self.transfercmd(cmd, rest) as conn:
            while data := conn.recv(blocksize):
                callback(data)
            # shutdown ssl layer
            if _SSLSocket is not None and isinstance(conn, _SSLSocket):
                conn.unwrap()
        return self.voidresp()

    def retrlines(self, cmd, callback = None):
        """Retrieve data in line mode.  A new port is created for you.

        Args:
          cmd: A RETR, LIST, or NLST command.
          callback: An optional single parameter callable that is called
                    for each line with the trailing CRLF stripped.
                    [default: print_line()]

        Returns:
          The response code.
        """
        if callback is None:
            callback = print_line
        resp = self.sendcmd('TYPE A')
        with self.transfercmd(cmd) as conn, \
                 conn.makefile('r', encoding=self.encoding) as fp:
            while 1:
                line = fp.readline(self.maxline + 1)
                if len(line) > self.maxline:
                    raise Error("got more than %d bytes" % self.maxline)
                if self.debugging > 2:
                    print('*retr*', repr(line))
                if not line:
                    break
                if line[-2:] == CRLF:
                    line = line[:-2]
                elif line[-1:] == '\n':
                    line = line[:-1]
                callback(line)
            # shutdown ssl layer
            if _SSLSocket is not None and isinstance(conn, _SSLSocket):
                conn.unwrap()
        return self.voidresp()

    def storbinary(self, cmd, fp, blocksize=8192, callback=None, rest=None):
        """Store a file in binary mode.  A new port is created for you.

        Args:
          cmd: A STOR command.
          fp: A file-like object with a read(num_bytes) method.
          blocksize: The maximum data size to read from fp and send over
                     the connection at once.  [default: 8192]
          callback: An optional single parameter callable that is called on
                    each block of data after it is sent.  [default: None]
          rest: Passed to transfercmd().  [default: None]

        Returns:
          The response code.
        """
        self.voidcmd('TYPE I')
        with self.transfercmd(cmd, rest) as conn:
            while buf := fp.read(blocksize):
                conn.sendall(buf)
                if callback:
                    callback(buf)
            # shutdown ssl layer
            if _SSLSocket is not None and isinstance(conn, _SSLSocket):
                conn.unwrap()
        return self.voidresp()

    def storlines(self, cmd, fp, callback=None):
        """Store a file in line mode.  A new port is created for you.

        Args:
          cmd: A STOR command.
          fp: A file-like object with a readline() method.
          callback: An optional single parameter callable that is called on
                    each line after it is sent.  [default: None]

        Returns:
          The response code.
        """
        self.voidcmd('TYPE A')
        with self.transfercmd(cmd) as conn:
            while 1:
                buf = fp.readline(self.maxline + 1)
                if len(buf) > self.maxline:
                    raise Error("got more than %d bytes" % self.maxline)
                if not buf:
                    break
                if buf[-2:] != B_CRLF:
                    if buf[-1] in B_CRLF: buf = buf[:-1]
                    buf = buf + B_CRLF
                conn.sendall(buf)
                if callback:
                    callback(buf)
            # shutdown ssl layer
            if _SSLSocket is not None and isinstance(conn, _SSLSocket):
                conn.unwrap()
        return self.voidresp()

    def acct(self, password):
        '''Send new account name.'''
        cmd = 'ACCT ' + password
        return self.voidcmd(cmd)

    def nlst(self, *args):
        '''Return a list of files in a given directory (default the current).'''
        cmd = 'NLST'
        for arg in args:
            cmd = cmd + (' ' + arg)
        files = []
        self.retrlines(cmd, files.append)
        return files

    def dir(self, *args):
        '''List a directory in long form.
        By default list current directory to stdout.
        Optional last argument is callback function; all
        non-empty arguments before it are concatenated to the
        LIST command.  (This *should* only be used for a pathname.)'''
        cmd = 'LIST'
        func = None
        if args[-1:] and not isinstance(args[-1], str):
            args, func = args[:-1], args[-1]
        for arg in args:
            if arg:
                cmd = cmd + (' ' + arg)
        self.retrlines(cmd, func)

    def mlsd(self, path="", facts=[]):
        '''List a directory in a standardized format by using MLSD
        command (RFC-3659). If path is omitted the current directory
        is assumed. "facts" is a list of strings representing the type
        of information desired (e.g. ["type", "size", "perm"]).

        Return a generator object yielding a tuple of two elements
        for every file found in path.
        First element is the file name, the second one is a dictionary
        including a variable number of "facts" depending on the server
        and whether "facts" argument has been provided.
        '''
        if facts:
            self.sendcmd("OPTS MLST " + ";".join(facts) + ";")
        if path:
            cmd = "MLSD %s" % path
        else:
            cmd = "MLSD"
        lines = []
        self.retrlines(cmd, lines.append)
        for line in lines:
            facts_found, _, name = line.rstrip(CRLF).partition(' ')
            entry = {}
            for fact in facts_found[:-1].split(";"):
                key, _, value = fact.partition("=")
                entry[key.lower()] = value
            yield (name, entry)

    def rename(self, fromname, toname):
        '''Rename a file.'''
        resp = self.sendcmd('RNFR ' + fromname)
        if resp[0] != '3':
            raise error_reply(resp)
        return self.voidcmd('RNTO ' + toname)

    def delete(self, filename):
        '''Delete a file.'''
        resp = self.sendcmd('DELE ' + filename)
        if resp[:3] in {'250', '200'}:
            return resp
        else:
            raise error_reply(resp)

    def cwd(self, dirname):
        '''Change to a directory.'''
        if dirname == '..':
            try:
                return self.voidcmd('CDUP')
            except error_perm as msg:
                if msg.args[0][:3] != '500':
                    raise
        elif dirname == '':
            dirname = '.'  # does nothing, but could return error
        cmd = 'CWD ' + dirname
        return self.voidcmd(cmd)

    def size(self, filename):
        '''Retrieve the size of a file.'''
        # The SIZE command is defined in RFC-3659
        resp = self.sendcmd('SIZE ' + filename)
        if resp[:3] == '213':
            s = resp[3:].strip()
            return int(s)

    def mkd(self, dirname):
        '''Make a directory, return its full pathname.'''
        resp = self.voidcmd('MKD ' + dirname)
        # fix around non-compliant implementations such as IIS shipped
        # with Windows server 2003
        if not resp.startswith('257'):
            return ''
        return parse257(resp)

    def rmd(self, dirname):
        '''Remove a directory.'''
        return self.voidcmd('RMD ' + dirname)

    def pwd(self):
        '''Return current working directory.'''
        resp = self.voidcmd('PWD')
        # fix around non-compliant implementations such as IIS shipped
        # with Windows server 2003
        if not resp.startswith('257'):
            return ''
        return parse257(resp)

    def quit(self):
        '''Quit, and close the connection.'''
        resp = self.voidcmd('QUIT')
        self.close()
        return resp

    def close(self):
        '''Close the connection without assuming anything about it.'''
        try:
            file = self.file
            self.file = None
            if file is not None:
                file.close()
        finally:
            sock = self.sock
            self.sock = None
            if sock is not None:
                sock.close()

try:
    import ssl
except ImportError:
    _SSLSocket = None
else:
    _SSLSocket = ssl.SSLSocket

    class FTP_TLS(FTP):
        '''A FTP subclass which adds TLS support to FTP as described
        in RFC-4217.

        Connect as usual to port 21 implicitly securing the FTP control
        connection before authenticating.

        Securing the data connection requires user to explicitly ask
        for it by calling prot_p() method.

        Usage example:
        >>> from ftplib import FTP_TLS
        >>> ftps = FTP_TLS('ftp.python.org')
        >>> ftps.login()  # login anonymously previously securing control channel
        '230 Guest login ok, access restrictions apply.'
        >>> ftps.prot_p()  # switch to secure data connection
        '200 Protection level set to P'
        >>> ftps.retrlines('LIST')  # list directory content securely
        total 9
        drwxr-xr-x   8 root     wheel        1024 Jan  3  1994 .
        drwxr-xr-x   8 root     wheel        1024 Jan  3  1994 ..
        drwxr-xr-x   2 root     wheel        1024 Jan  3  1994 bin
        drwxr-xr-x   2 root     wheel        1024 Jan  3  1994 etc
        d-wxrwxr-x   2 ftp      wheel        1024 Sep  5 13:43 incoming
        drwxr-xr-x   2 root     wheel        1024 Nov 17  1993 lib
        drwxr-xr-x   6 1094     wheel        1024 Sep 13 19:07 pub
        drwxr-xr-x   3 root     wheel        1024 Jan  3  1994 usr
        -rw-r--r--   1 root     root          312 Aug  1  1994 welcome.msg
        '226 Transfer complete.'
        >>> ftps.quit()
        '221 Goodbye.'
        >>>
        '''

        def __init__(self, host='', user='', passwd='', acct='',
                     *, context=None, timeout=_GLOBAL_DEFAULT_TIMEOUT,
                     source_address=None, encoding='utf-8'):
            if context is None:
                context = ssl._create_stdlib_context()
            self.context = context
            self._prot_p = False
            super().__init__(host, user, passwd, acct,
                             timeout, source_address, encoding=encoding)

        def login(self, user='', passwd='', acct='', secure=True):
            if secure and not isinstance(self.sock, ssl.SSLSocket):
                self.auth()
            return super().login(user, passwd, acct)

        def auth(self):
            '''Set up secure control connection by using TLS/SSL.'''
            if isinstance(self.sock, ssl.SSLSocket):
                raise ValueError("Already using TLS")
            if self.context.protocol >= ssl.PROTOCOL_TLS:
                resp = self.voidcmd('AUTH TLS')
            else:
                resp = self.voidcmd('AUTH SSL')
            self.sock = self.context.wrap_socket(self.sock, server_hostname=self.host)
            self.file = self.sock.makefile(mode='r', encoding=self.encoding)
            return resp

        def ccc(self):
            '''Switch back to a clear-text control connection.'''
            if not isinstance(self.sock, ssl.SSLSocket):
                raise ValueError("not using TLS")
            resp = self.voidcmd('CCC')
            self.sock = self.sock.unwrap()
            return resp

        def prot_p(self):
            '''Set up secure data connection.'''
            # PROT defines whether or not the data channel is to be protected.
            # Though RFC-2228 defines four possible protection levels,
            # RFC-4217 only recommends two, Clear and Private.
            # Clear (PROT C) means that no security is to be used on the
            # data-channel, Private (PROT P) means that the data-channel
            # should be protected by TLS.
            # PBSZ command MUST still be issued, but must have a parameter of
            # '0' to indicate that no buffering is taking place and the data
            # connection should not be encapsulated.
            self.voidcmd('PBSZ 0')
            resp = self.voidcmd('PROT P')
            self._prot_p = True
            return resp

        def prot_c(self):
            '''Set up clear text data connection.'''
            resp = self.voidcmd('PROT C')
            self._prot_p = False
            return resp

        # --- Overridden FTP methods

        def ntransfercmd(self, cmd, rest=None):
            conn, size = super().ntransfercmd(cmd, rest)
            if self._prot_p:
                conn = self.context.wrap_socket(conn,
                                                server_hostname=self.host)
            return conn, size

        def abort(self):
            # overridden as we can't pass MSG_OOB flag to sendall()
            line = b'ABOR' + B_CRLF
            self.sock.sendall(line)
            resp = self.getmultiline()
            if resp[:3] not in {'426', '225', '226'}:
                raise error_proto(resp)
            return resp

    __all__.append('FTP_TLS')
    all_errors = (Error, OSError, EOFError, ssl.SSLError)


_150_re = None

def parse150(resp):
    '''Parse the '150' response for a RETR request.
    Returns the expected transfer size or None; size is not guaranteed to
    be present in the 150 message.
    '''
    if resp[:3] != '150':
        raise error_reply(resp)
    global _150_re
    if _150_re is None:
        import re
        _150_re = re.compile(
            r"150 .* \((\d+) bytes\)", re.IGNORECASE | re.ASCII)
    m = _150_re.match(resp)
    if not m:
        return None
    return int(m.group(1))


_227_re = None

def parse227(resp):
    '''Parse the '227' response for a PASV request.
    Raises error_proto if it does not contain '(h1,h2,h3,h4,p1,p2)'
    Return ('host.addr.as.numbers', port#) tuple.'''
    if resp[:3] != '227':
        raise error_reply(resp)
    global _227_re
    if _227_re is None:
        import re
        _227_re = re.compile(r'(\d+),(\d+),(\d+),(\d+),(\d+),(\d+)', re.ASCII)
    m = _227_re.search(resp)
    if not m:
        raise error_proto(resp)
    numbers = m.groups()
    host = '.'.join(numbers[:4])
    port = (int(numbers[4]) << 8) + int(numbers[5])
    return host, port


def parse229(resp, peer):
    '''Parse the '229' response for an EPSV request.
    Raises error_proto if it does not contain '(|||port|)'
    Return ('host.addr.as.numbers', port#) tuple.'''
    if resp[:3] != '229':
        raise error_reply(resp)
    left = resp.find('(')
    if left < 0: raise error_proto(resp)
    right = resp.find(')', left + 1)
    if right < 0:
        raise error_proto(resp) # should contain '(|||port|)'
    if resp[left + 1] != resp[right - 1]:
        raise error_proto(resp)
    parts = resp[left + 1:right].split(resp[left+1])
    if len(parts) != 5:
        raise error_proto(resp)
    host = peer[0]
    port = int(parts[3])
    return host, port


def parse257(resp):
    '''Parse the '257' response for a MKD or PWD request.
    This is a response to a MKD or PWD request: a directory name.
    Returns the directoryname in the 257 reply.'''
    if resp[:3] != '257':
        raise error_reply(resp)
    if resp[3:5] != ' "':
        return '' # Not compliant to RFC 959, but UNIX ftpd does this
    dirname = ''
    i = 5
    n = len(resp)
    while i < n:
        c = resp[i]
        i = i+1
        if c == '"':
            if i >= n or resp[i] != '"':
                break
            i = i+1
        dirname = dirname + c
    return dirname


def print_line(line):
    '''Default retrlines callback to print a line.'''
    print(line)


def ftpcp(source, sourcename, target, targetname = '', type = 'I'):
    '''Copy file from one FTP-instance to another.'''
    if not targetname:
        targetname = sourcename
    type = 'TYPE ' + type
    source.voidcmd(type)
    target.voidcmd(type)
    sourcehost, sourceport = parse227(source.sendcmd('PASV'))
    target.sendport(sourcehost, sourceport)
    # RFC 959: the user must "listen" [...] BEFORE sending the
    # transfer request.
    # So: STOR before RETR, because here the target is a "user".
    treply = target.sendcmd('STOR ' + targetname)
    if treply[:3] not in {'125', '150'}:
        raise error_proto  # RFC 959
    sreply = source.sendcmd('RETR ' + sourcename)
    if sreply[:3] not in {'125', '150'}:
        raise error_proto  # RFC 959
    source.voidresp()
    target.voidresp()


def test():
    '''Test program.
    Usage: ftplib [-d] [-r[file]] host [-l[dir]] [-d[dir]] [-p] [file] ...

    Options:
      -d        increase debugging level
      -r[file]  set alternate ~/.netrc file

    Commands:
      -l[dir]   list directory
      -d[dir]   change the current directory
      -p        toggle passive and active mode
      file      retrieve the file and write it to stdout
    '''

    if len(sys.argv) < 2:
        print(test.__doc__)
        sys.exit(0)

    import netrc

    debugging = 0
    rcfile = None
    while sys.argv[1] == '-d':
        debugging = debugging+1
        del sys.argv[1]
    if sys.argv[1][:2] == '-r':
        # get name of alternate ~/.netrc file:
        rcfile = sys.argv[1][2:]
        del sys.argv[1]
    host = sys.argv[1]
    ftp = FTP(host)
    ftp.set_debuglevel(debugging)
    userid = passwd = acct = ''
    try:
        netrcobj = netrc.netrc(rcfile)
    except OSError:
        if rcfile is not None:
            print("Could not open account file -- using anonymous login.",
                  file=sys.stderr)
    else:
        try:
            userid, acct, passwd = netrcobj.authenticators(host)
        except (KeyError, TypeError):
            # no account for host
            print("No account -- using anonymous login.", file=sys.stderr)
    ftp.login(userid, passwd, acct)
    for file in sys.argv[2:]:
        if file[:2] == '-l':
            ftp.dir(file[2:])
        elif file[:2] == '-d':
            cmd = 'CWD'
            if file[2:]: cmd = cmd + ' ' + file[2:]
            resp = ftp.sendcmd(cmd)
        elif file == '-p':
            ftp.set_pasv(not ftp.passiveserver)
        else:
            ftp.retrbinary('RETR ' + file, \
                           sys.stdout.buffer.write, 1024)
            sys.stdout.buffer.flush()
        sys.stdout.flush()
    ftp.quit()


if __name__ == '__main__':
    test()
```
