## Supplementary software v0.2.1 for "Virtual control arms for paediatric myopia trials: external validation of axial-elongation models": genericpath.py

```
"""
Path operations common to more than one OS
Do not use directly.  The OS specific modules import the appropriate
functions from this module themselves.
"""
import os
import stat

__all__ = ['commonprefix', 'exists', 'getatime', 'getctime', 'getmtime',
           'getsize', 'isdevdrive', 'isdir', 'isfile', 'isjunction', 'islink',
           'lexists', 'samefile', 'sameopenfile', 'samestat']


# Does a path exist?
# This is false for dangling symbolic links on systems that support them.
def exists(path):
    """Test whether a path exists.  Returns False for broken symbolic links"""
    try:
        os.stat(path)
    except (OSError, ValueError):
        return False
    return True


# Being true for dangling symbolic links is also useful.
def lexists(path):
    """Test whether a path exists.  Returns True for broken symbolic links"""
    try:
        os.lstat(path)
    except (OSError, ValueError):
        return False
    return True

# This follows symbolic links, so both islink() and isdir() can be true
# for the same path on systems that support symlinks
def isfile(path):
    """Test whether a path is a regular file"""
    try:
        st = os.stat(path)
    except (OSError, ValueError):
        return False
    return stat.S_ISREG(st.st_mode)


# Is a path a directory?
# This follows symbolic links, so both islink() and isdir()
# can be true for the same path on systems that support symlinks
def isdir(s):
    """Return true if the pathname refers to an existing directory."""
    try:
        st = os.stat(s)
    except (OSError, ValueError):
        return False
    return stat.S_ISDIR(st.st_mode)


# Is a path a symbolic link?
# This will always return false on systems where os.lstat doesn't exist.

def islink(path):
    """Test whether a path is a symbolic link"""
    try:
        st = os.lstat(path)
    except (OSError, ValueError, AttributeError):
        return False
    return stat.S_ISLNK(st.st_mode)


# Is a path a junction?
def isjunction(path):
    """Test whether a path is a junction
    Junctions are not supported on the current platform"""
    os.fspath(path)
    return False


def isdevdrive(path):
    """Determines whether the specified path is on a Windows Dev Drive.
    Dev Drives are not supported on the current platform"""
    os.fspath(path)
    return False


def getsize(filename):
    """Return the size of a file, reported by os.stat()."""
    return os.stat(filename).st_size


def getmtime(filename):
    """Return the last modification time of a file, reported by os.stat()."""
    return os.stat(filename).st_mtime


def getatime(filename):
    """Return the last access time of a file, reported by os.stat()."""
    return os.stat(filename).st_atime


def getctime(filename):
    """Return the metadata change time of a file, reported by os.stat()."""
    return os.stat(filename).st_ctime


# Return the longest prefix of all list elements.
def commonprefix(m):
    "Given a list of pathnames, returns the longest common leading component"
    if not m: return ''
    # Some people pass in a list of pathname parts to operate in an OS-agnostic
    # fashion; don't try to translate in that case as that's an abuse of the
    # API and they are already doing what they need to be OS-agnostic and so
    # they most likely won't be using an os.PathLike object in the sublists.
    if not isinstance(m[0], (list, tuple)):
        m = tuple(map(os.fspath, m))
    s1 = min(m)
    s2 = max(m)
    for i, c in enumerate(s1):
        if c != s2[i]:
            return s1[:i]
    return s1

# Are two stat buffers (obtained from stat, fstat or lstat)
# describing the same file?
def samestat(s1, s2):
    """Test whether two stat buffers reference the same file"""
    return (s1.st_ino == s2.st_ino and
            s1.st_dev == s2.st_dev)


# Are two filenames really pointing to the same file?
def samefile(f1, f2):
    """Test whether two pathnames reference the same actual file or directory

    This is determined by the device number and i-node number and
    raises an exception if an os.stat() call on either pathname fails.
    """
    s1 = os.stat(f1)
    s2 = os.stat(f2)
    return samestat(s1, s2)


# Are two open files really referencing the same file?
# (Not necessarily the same file descriptor!)
def sameopenfile(fp1, fp2):
    """Test whether two open file objects reference the same file"""
    s1 = os.fstat(fp1)
    s2 = os.fstat(fp2)
    return samestat(s1, s2)


# Split a path in root and extension.
# The extension is everything starting at the last dot in the last
# pathname component; the root is everything before that.
# It is always true that root + ext == p.

# Generic implementation of splitext, to be parametrized with
# the separators
def _splitext(p, sep, altsep, extsep):
    """Split the extension from a pathname.

    Extension is everything from the last dot to the end, ignoring
    leading dots.  Returns "(root, ext)"; ext may be empty."""
    # NOTE: This code must work for text and bytes strings.

    sepIndex = p.rfind(sep)
    if altsep:
        altsepIndex = p.rfind(altsep)
        sepIndex = max(sepIndex, altsepIndex)

    dotIndex = p.rfind(extsep)
    if dotIndex > sepIndex:
        # skip all leading dots
        filenameIndex = sepIndex + 1
        while filenameIndex < dotIndex:
            if p[filenameIndex:filenameIndex+1] != extsep:
                return p[:dotIndex], p[dotIndex:]
            filenameIndex += 1

    return p, p[:0]

def _check_arg_types(funcname, *args):
    hasstr = hasbytes = False
    for s in args:
        if isinstance(s, str):
            hasstr = True
        elif isinstance(s, bytes):
            hasbytes = True
        else:
            raise TypeError(f'{funcname}() argument must be str, bytes, or '
                            f'os.PathLike object, not {s.__class__.__name__!r}') from None
    if hasstr and hasbytes:
        raise TypeError("Can't mix strings and bytes in path components") from None
```
