## Supplementary software v0.2.1 for "Virtual control arms for paediatric myopia trials: external validation of axial-elongation models": getopt.py

```
"""Parser for command line options.

This module helps scripts to parse the command line arguments in
sys.argv.  It supports the same conventions as the Unix getopt()
function (including the special meanings of arguments of the form `-'
and `--').  Long options similar to those supported by GNU software
may be used as well via an optional third argument.  This module
provides two functions and an exception:

getopt() -- Parse command line options
gnu_getopt() -- Like getopt(), but allow option and non-option arguments
to be intermixed.
GetoptError -- exception (class) raised with 'opt' attribute, which is the
option involved with the exception.
"""

# Long option support added by Lars Wirzenius <liw@iki.fi>.
#
# Gerrit Holl <gerrit@nl.linux.org> moved the string-based exceptions
# to class-based exceptions.
#
# Peter Åstrand <astrand@lysator.liu.se> added gnu_getopt().
#
# TODO for gnu_getopt():
#
# - GNU getopt_long_only mechanism
# - allow the caller to specify ordering
# - RETURN_IN_ORDER option
# - GNU extension with '-' as first character of option string
# - optional arguments, specified by double colons
# - an option string with a W followed by semicolon should
#   treat "-W foo" as "--foo"

__all__ = ["GetoptError","error","getopt","gnu_getopt"]

import os
try:
    from gettext import gettext as _
except ImportError:
    # Bootstrapping Python: gettext's dependencies not built yet
    def _(s): return s

class GetoptError(Exception):
    opt = ''
    msg = ''
    def __init__(self, msg, opt=''):
        self.msg = msg
        self.opt = opt
        Exception.__init__(self, msg, opt)

    def __str__(self):
        return self.msg

error = GetoptError # backward compatibility

def getopt(args, shortopts, longopts = []):
    """getopt(args, options[, long_options]) -> opts, args

    Parses command line options and parameter list.  args is the
    argument list to be parsed, without the leading reference to the
    running program.  Typically, this means "sys.argv[1:]".  shortopts
    is the string of option letters that the script wants to
    recognize, with options that require an argument followed by a
    colon (i.e., the same format that Unix getopt() uses).  If
    specified, longopts is a list of strings with the names of the
    long options which should be supported.  The leading '--'
    characters should not be included in the option name.  Options
    which require an argument should be followed by an equal sign
    ('=').

    The return value consists of two elements: the first is a list of
    (option, value) pairs; the second is the list of program arguments
    left after the option list was stripped (this is a trailing slice
    of the first argument).  Each option-and-value pair returned has
    the option as its first element, prefixed with a hyphen (e.g.,
    '-x'), and the option argument as its second element, or an empty
    string if the option has no argument.  The options occur in the
    list in the same order in which they were found, thus allowing
    multiple occurrences.  Long and short options may be mixed.

    """

    opts = []
    if isinstance(longopts, str):
        longopts = [longopts]
    else:
        longopts = list(longopts)
    while args and args[0].startswith('-') and args[0] != '-':
        if args[0] == '--':
            args = args[1:]
            break
        if args[0].startswith('--'):
            opts, args = do_longs(opts, args[0][2:], longopts, args[1:])
        else:
            opts, args = do_shorts(opts, args[0][1:], shortopts, args[1:])

    return opts, args

def gnu_getopt(args, shortopts, longopts = []):
    """getopt(args, options[, long_options]) -> opts, args

    This function works like getopt(), except that GNU style scanning
    mode is used by default. This means that option and non-option
    arguments may be intermixed. The getopt() function stops
    processing options as soon as a non-option argument is
    encountered.

    If the first character of the option string is `+', or if the
    environment variable POSIXLY_CORRECT is set, then option
    processing stops as soon as a non-option argument is encountered.

    """

    opts = []
    prog_args = []
    if isinstance(longopts, str):
        longopts = [longopts]
    else:
        longopts = list(longopts)

    # Allow options after non-option arguments?
    if shortopts.startswith('+'):
        shortopts = shortopts[1:]
        all_options_first = True
    elif os.environ.get("POSIXLY_CORRECT"):
        all_options_first = True
    else:
        all_options_first = False

    while args:
        if args[0] == '--':
            prog_args += args[1:]
            break

        if args[0][:2] == '--':
            opts, args = do_longs(opts, args[0][2:], longopts, args[1:])
        elif args[0][:1] == '-' and args[0] != '-':
            opts, args = do_shorts(opts, args[0][1:], shortopts, args[1:])
        else:
            if all_options_first:
                prog_args += args
                break
            else:
                prog_args.append(args[0])
                args = args[1:]

    return opts, prog_args

def do_longs(opts, opt, longopts, args):
    try:
        i = opt.index('=')
    except ValueError:
        optarg = None
    else:
        opt, optarg = opt[:i], opt[i+1:]

    has_arg, opt = long_has_args(opt, longopts)
    if has_arg:
        if optarg is None:
            if not args:
                raise GetoptError(_('option --%s requires argument') % opt, opt)
            optarg, args = args[0], args[1:]
    elif optarg is not None:
        raise GetoptError(_('option --%s must not have an argument') % opt, opt)
    opts.append(('--' + opt, optarg or ''))
    return opts, args

# Return:
#   has_arg?
#   full option name
def long_has_args(opt, longopts):
    possibilities = [o for o in longopts if o.startswith(opt)]
    if not possibilities:
        raise GetoptError(_('option --%s not recognized') % opt, opt)
    # Is there an exact match?
    if opt in possibilities:
        return False, opt
    elif opt + '=' in possibilities:
        return True, opt
    # No exact match, so better be unique.
    if len(possibilities) > 1:
        # XXX since possibilities contains all valid continuations, might be
        # nice to work them into the error msg
        raise GetoptError(_('option --%s not a unique prefix') % opt, opt)
    assert len(possibilities) == 1
    unique_match = possibilities[0]
    has_arg = unique_match.endswith('=')
    if has_arg:
        unique_match = unique_match[:-1]
    return has_arg, unique_match

def do_shorts(opts, optstring, shortopts, args):
    while optstring != '':
        opt, optstring = optstring[0], optstring[1:]
        if short_has_arg(opt, shortopts):
            if optstring == '':
                if not args:
                    raise GetoptError(_('option -%s requires argument') % opt,
                                      opt)
                optstring, args = args[0], args[1:]
            optarg, optstring = optstring, ''
        else:
            optarg = ''
        opts.append(('-' + opt, optarg))
    return opts, args

def short_has_arg(opt, shortopts):
    for i in range(len(shortopts)):
        if opt == shortopts[i] != ':':
            return shortopts.startswith(':', i+1)
    raise GetoptError(_('option -%s not recognized') % opt, opt)

if __name__ == '__main__':
    import sys
    print(getopt(sys.argv[1:], "a:b", ["alpha=", "beta"]))
```
