## Supplementary software v0.2.1 for "Virtual control arms for paediatric myopia trials: external validation of axial-elongation models": getpass.py

```
"""Utilities to get a password and/or the current user name.

getpass(prompt[, stream]) - Prompt for a password, with echo turned off.
getuser() - Get the user name from the environment or password database.

GetPassWarning - This UserWarning is issued when getpass() cannot prevent
                 echoing of the password contents while reading.

On Windows, the msvcrt module will be used.

"""

# Authors: Piers Lauder (original)
#          Guido van Rossum (Windows support and cleanup)
#          Gregory P. Smith (tty support & GetPassWarning)

import contextlib
import io
import os
import sys

__all__ = ["getpass","getuser","GetPassWarning"]


class GetPassWarning(UserWarning): pass


def unix_getpass(prompt='Password: ', stream=None):
    """Prompt for a password, with echo turned off.

    Args:
      prompt: Written on stream to ask for the input.  Default: 'Password: '
      stream: A writable file object to display the prompt.  Defaults to
              the tty.  If no tty is available defaults to sys.stderr.
    Returns:
      The seKr3t input.
    Raises:
      EOFError: If our input tty or stdin was closed.
      GetPassWarning: When we were unable to turn echo off on the input.

    Always restores terminal settings before returning.
    """
    passwd = None
    with contextlib.ExitStack() as stack:
        try:
            # Always try reading and writing directly on the tty first.
            fd = os.open('/dev/tty', os.O_RDWR|os.O_NOCTTY)
            tty = io.FileIO(fd, 'w+')
            stack.enter_context(tty)
            input = io.TextIOWrapper(tty)
            stack.enter_context(input)
            if not stream:
                stream = input
        except OSError:
            # If that fails, see if stdin can be controlled.
            stack.close()
            try:
                fd = sys.stdin.fileno()
            except (AttributeError, ValueError):
                fd = None
                passwd = fallback_getpass(prompt, stream)
            input = sys.stdin
            if not stream:
                stream = sys.stderr

        if fd is not None:
            try:
                old = termios.tcgetattr(fd)     # a copy to save
                new = old[:]
                new[3] &= ~termios.ECHO  # 3 == 'lflags'
                tcsetattr_flags = termios.TCSAFLUSH
                if hasattr(termios, 'TCSASOFT'):
                    tcsetattr_flags |= termios.TCSASOFT
                try:
                    termios.tcsetattr(fd, tcsetattr_flags, new)
                    passwd = _raw_input(prompt, stream, input=input)
                finally:
                    termios.tcsetattr(fd, tcsetattr_flags, old)
                    stream.flush()  # issue7208
            except termios.error:
                if passwd is not None:
                    # _raw_input succeeded.  The final tcsetattr failed.  Reraise
                    # instead of leaving the terminal in an unknown state.
                    raise
                # We can't control the tty or stdin.  Give up and use normal IO.
                # fallback_getpass() raises an appropriate warning.
                if stream is not input:
                    # clean up unused file objects before blocking
                    stack.close()
                passwd = fallback_getpass(prompt, stream)

        stream.write('\n')
        return passwd


def win_getpass(prompt='Password: ', stream=None):
    """Prompt for password with echo off, using Windows getwch()."""
    if sys.stdin is not sys.__stdin__:
        return fallback_getpass(prompt, stream)

    for c in prompt:
        msvcrt.putwch(c)
    pw = ""
    while 1:
        c = msvcrt.getwch()
        if c == '\r' or c == '\n':
            break
        if c == '\003':
            raise KeyboardInterrupt
        if c == '\b':
            pw = pw[:-1]
        else:
            pw = pw + c
    msvcrt.putwch('\r')
    msvcrt.putwch('\n')
    return pw


def fallback_getpass(prompt='Password: ', stream=None):
    import warnings
    warnings.warn("Can not control echo on the terminal.", GetPassWarning,
                  stacklevel=2)
    if not stream:
        stream = sys.stderr
    print("Warning: Password input may be echoed.", file=stream)
    return _raw_input(prompt, stream)


def _raw_input(prompt="", stream=None, input=None):
    # This doesn't save the string in the GNU readline history.
    if not stream:
        stream = sys.stderr
    if not input:
        input = sys.stdin
    prompt = str(prompt)
    if prompt:
        try:
            stream.write(prompt)
        except UnicodeEncodeError:
            # Use replace error handler to get as much as possible printed.
            prompt = prompt.encode(stream.encoding, 'replace')
            prompt = prompt.decode(stream.encoding)
            stream.write(prompt)
        stream.flush()
    # NOTE: The Python C API calls flockfile() (and unlock) during readline.
    line = input.readline()
    if not line:
        raise EOFError
    if line[-1] == '\n':
        line = line[:-1]
    return line


def getuser():
    """Get the username from the environment or password database.

    First try various environment variables, then the password
    database.  This works on Windows as long as USERNAME is set.
    Any failure to find a username raises OSError.

    .. versionchanged:: 3.13
        Previously, various exceptions beyond just :exc:`OSError`
        were raised.
    """

    for name in ('LOGNAME', 'USER', 'LNAME', 'USERNAME'):
        user = os.environ.get(name)
        if user:
            return user

    try:
        import pwd
        return pwd.getpwuid(os.getuid())[0]
    except (ImportError, KeyError) as e:
        raise OSError('No username set in the environment') from e


# Bind the name getpass to the appropriate function
try:
    import termios
    # it's possible there is an incompatible termios from the
    # McMillan Installer, make sure we have a UNIX-compatible termios
    termios.tcgetattr, termios.tcsetattr
except (ImportError, AttributeError):
    try:
        import msvcrt
    except ImportError:
        getpass = fallback_getpass
    else:
        getpass = win_getpass
else:
    getpass = unix_getpass
```
