## Supplementary software v0.2.1 for "Virtual control arms for paediatric myopia trials: external validation of axial-elongation models": gettext.py

```
"""Internationalization and localization support.

This module provides internationalization (I18N) and localization (L10N)
support for your Python programs by providing an interface to the GNU gettext
message catalog library.

I18N refers to the operation by which a program is made aware of multiple
languages.  L10N refers to the adaptation of your program, once
internationalized, to the local language and cultural habits.

"""

# This module represents the integration of work, contributions, feedback, and
# suggestions from the following people:
#
# Martin von Loewis, who wrote the initial implementation of the underlying
# C-based libintlmodule (later renamed _gettext), along with a skeletal
# gettext.py implementation.
#
# Peter Funk, who wrote fintl.py, a fairly complete wrapper around intlmodule,
# which also included a pure-Python implementation to read .mo files if
# intlmodule wasn't available.
#
# James Henstridge, who also wrote a gettext.py module, which has some
# interesting, but currently unsupported experimental features: the notion of
# a Catalog class and instances, and the ability to add to a catalog file via
# a Python API.
#
# Barry Warsaw integrated these modules, wrote the .install() API and code,
# and conformed all C and Python code to Python's coding standards.
#
# Francois Pinard and Marc-Andre Lemburg also contributed valuably to this
# module.
#
# J. David Ibanez implemented plural forms. Bruno Haible fixed some bugs.
#
# TODO:
# - Lazy loading of .mo files.  Currently the entire catalog is loaded into
#   memory, but that's probably bad for large translated programs.  Instead,
#   the lexical sort of original strings in GNU .mo files should be exploited
#   to do binary searches and lazy initializations.  Or you might want to use
#   the undocumented double-hash algorithm for .mo files with hash tables, but
#   you'll need to study the GNU gettext code to do this.
#
# - Support Solaris .mo file formats.  Unfortunately, we've been unable to
#   find this format documented anywhere.


import operator
import os
import re
import sys


__all__ = ['NullTranslations', 'GNUTranslations', 'Catalog',
           'bindtextdomain', 'find', 'translation', 'install',
           'textdomain', 'dgettext', 'dngettext', 'gettext',
           'ngettext', 'pgettext', 'dpgettext', 'npgettext',
           'dnpgettext'
           ]

_default_localedir = os.path.join(sys.base_prefix, 'share', 'locale')

# Expression parsing for plural form selection.
#
# The gettext library supports a small subset of C syntax.  The only
# incompatible difference is that integer literals starting with zero are
# decimal.
#
# https://www.gnu.org/software/gettext/manual/gettext.html#Plural-forms
# http://git.savannah.gnu.org/cgit/gettext.git/tree/gettext-runtime/intl/plural.y

_token_pattern = re.compile(r"""
        (?P<WHITESPACES>[ \t]+)                    | # spaces and horizontal tabs
        (?P<NUMBER>[0-9]+\b)                       | # decimal integer
        (?P<NAME>n\b)                              | # only n is allowed
        (?P<PARENTHESIS>[()])                      |
        (?P<OPERATOR>[-*/%+?:]|[><!]=?|==|&&|\|\|) | # !, *, /, %, +, -, <, >,
                                                     # <=, >=, ==, !=, &&, ||,
                                                     # ? :
                                                     # unary and bitwise ops
                                                     # not allowed
        (?P<INVALID>\w+|.)                           # invalid token
    """, re.VERBOSE|re.DOTALL)


def _tokenize(plural):
    for mo in re.finditer(_token_pattern, plural):
        kind = mo.lastgroup
        if kind == 'WHITESPACES':
            continue
        value = mo.group(kind)
        if kind == 'INVALID':
            raise ValueError('invalid token in plural form: %s' % value)
        yield value
    yield ''


def _error(value):
    if value:
        return ValueError('unexpected token in plural form: %s' % value)
    else:
        return ValueError('unexpected end of plural form')


_binary_ops = (
    ('||',),
    ('&&',),
    ('==', '!='),
    ('<', '>', '<=', '>='),
    ('+', '-'),
    ('*', '/', '%'),
)
_binary_ops = {op: i for i, ops in enumerate(_binary_ops, 1) for op in ops}
_c2py_ops = {'||': 'or', '&&': 'and', '/': '//'}


def _parse(tokens, priority=-1):
    result = ''
    nexttok = next(tokens)
    while nexttok == '!':
        result += 'not '
        nexttok = next(tokens)

    if nexttok == '(':
        sub, nexttok = _parse(tokens)
        result = '%s(%s)' % (result, sub)
        if nexttok != ')':
            raise ValueError('unbalanced parenthesis in plural form')
    elif nexttok == 'n':
        result = '%s%s' % (result, nexttok)
    else:
        try:
            value = int(nexttok, 10)
        except ValueError:
            raise _error(nexttok) from None
        result = '%s%d' % (result, value)
    nexttok = next(tokens)

    j = 100
    while nexttok in _binary_ops:
        i = _binary_ops[nexttok]
        if i < priority:
            break
        # Break chained comparisons
        if i in (3, 4) and j in (3, 4):  # '==', '!=', '<', '>', '<=', '>='
            result = '(%s)' % result
        # Replace some C operators by their Python equivalents
        op = _c2py_ops.get(nexttok, nexttok)
        right, nexttok = _parse(tokens, i + 1)
        result = '%s %s %s' % (result, op, right)
        j = i
    if j == priority == 4:  # '<', '>', '<=', '>='
        result = '(%s)' % result

    if nexttok == '?' and priority <= 0:
        if_true, nexttok = _parse(tokens, 0)
        if nexttok != ':':
            raise _error(nexttok)
        if_false, nexttok = _parse(tokens)
        result = '%s if %s else %s' % (if_true, result, if_false)
        if priority == 0:
            result = '(%s)' % result

    return result, nexttok


def _as_int(n):
    try:
        round(n)
    except TypeError:
        raise TypeError('Plural value must be an integer, got %s' %
                        (n.__class__.__name__,)) from None
    return _as_int2(n)

def _as_int2(n):
    try:
        return operator.index(n)
    except TypeError:
        pass

    import warnings
    frame = sys._getframe(1)
    stacklevel = 2
    while frame.f_back is not None and frame.f_globals.get('__name__') == __name__:
        stacklevel += 1
        frame = frame.f_back
    warnings.warn('Plural value must be an integer, got %s' %
                  (n.__class__.__name__,),
                  DeprecationWarning,
                  stacklevel)
    return n


def c2py(plural):
    """Gets a C expression as used in PO files for plural forms and returns a
    Python function that implements an equivalent expression.
    """

    if len(plural) > 1000:
        raise ValueError('plural form expression is too long')
    try:
        result, nexttok = _parse(_tokenize(plural))
        if nexttok:
            raise _error(nexttok)

        depth = 0
        for c in result:
            if c == '(':
                depth += 1
                if depth > 20:
                    # Python compiler limit is about 90.
                    # The most complex example has 2.
                    raise ValueError('plural form expression is too complex')
            elif c == ')':
                depth -= 1

        ns = {'_as_int': _as_int, '__name__': __name__}
        exec('''if True:
            def func(n):
                if not isinstance(n, int):
                    n = _as_int(n)
                return int(%s)
            ''' % result, ns)
        return ns['func']
    except RecursionError:
        # Recursion error can be raised in _parse() or exec().
        raise ValueError('plural form expression is too complex')


def _expand_lang(loc):
    import locale
    loc = locale.normalize(loc)
    COMPONENT_CODESET   = 1 << 0
    COMPONENT_TERRITORY = 1 << 1
    COMPONENT_MODIFIER  = 1 << 2
    # split up the locale into its base components
    mask = 0
    pos = loc.find('@')
    if pos >= 0:
        modifier = loc[pos:]
        loc = loc[:pos]
        mask |= COMPONENT_MODIFIER
    else:
        modifier = ''
    pos = loc.find('.')
    if pos >= 0:
        codeset = loc[pos:]
        loc = loc[:pos]
        mask |= COMPONENT_CODESET
    else:
        codeset = ''
    pos = loc.find('_')
    if pos >= 0:
        territory = loc[pos:]
        loc = loc[:pos]
        mask |= COMPONENT_TERRITORY
    else:
        territory = ''
    language = loc
    ret = []
    for i in range(mask+1):
        if not (i & ~mask):  # if all components for this combo exist ...
            val = language
            if i & COMPONENT_TERRITORY: val += territory
            if i & COMPONENT_CODESET:   val += codeset
            if i & COMPONENT_MODIFIER:  val += modifier
            ret.append(val)
    ret.reverse()
    return ret


class NullTranslations:
    def __init__(self, fp=None):
        self._info = {}
        self._charset = None
        self._fallback = None
        if fp is not None:
            self._parse(fp)

    def _parse(self, fp):
        pass

    def add_fallback(self, fallback):
        if self._fallback:
            self._fallback.add_fallback(fallback)
        else:
            self._fallback = fallback

    def gettext(self, message):
        if self._fallback:
            return self._fallback.gettext(message)
        return message

    def ngettext(self, msgid1, msgid2, n):
        if self._fallback:
            return self._fallback.ngettext(msgid1, msgid2, n)
        n = _as_int2(n)
        if n == 1:
            return msgid1
        else:
            return msgid2

    def pgettext(self, context, message):
        if self._fallback:
            return self._fallback.pgettext(context, message)
        return message

    def npgettext(self, context, msgid1, msgid2, n):
        if self._fallback:
            return self._fallback.npgettext(context, msgid1, msgid2, n)
        n = _as_int2(n)
        if n == 1:
            return msgid1
        else:
            return msgid2

    def info(self):
        return self._info

    def charset(self):
        return self._charset

    def install(self, names=None):
        import builtins
        builtins.__dict__['_'] = self.gettext
        if names is not None:
            allowed = {'gettext', 'ngettext', 'npgettext', 'pgettext'}
            for name in allowed & set(names):
                builtins.__dict__[name] = getattr(self, name)


class GNUTranslations(NullTranslations):
    # Magic number of .mo files
    LE_MAGIC = 0x950412de
    BE_MAGIC = 0xde120495

    # The encoding of a msgctxt and a msgid in a .mo file is
    # msgctxt + "\x04" + msgid (gettext version >= 0.15)
    CONTEXT = "%s\x04%s"

    # Acceptable .mo versions
    VERSIONS = (0, 1)

    def _get_versions(self, version):
        """Returns a tuple of major version, minor version"""
        return (version >> 16, version & 0xffff)

    def _parse(self, fp):
        """Override this method to support alternative .mo formats."""
        # Delay struct import for speeding up gettext import when .mo files
        # are not used.
        from struct import unpack
        filename = getattr(fp, 'name', '')
        # Parse the .mo file header, which consists of 5 little endian 32
        # bit words.
        self._catalog = catalog = {}
        self.plural = lambda n: int(n != 1) # germanic plural by default
        buf = fp.read()
        buflen = len(buf)
        # Are we big endian or little endian?
        magic = unpack('<I', buf[:4])[0]
        if magic == self.LE_MAGIC:
            version, msgcount, masteridx, transidx = unpack('<4I', buf[4:20])
            ii = '<II'
        elif magic == self.BE_MAGIC:
            version, msgcount, masteridx, transidx = unpack('>4I', buf[4:20])
            ii = '>II'
        else:
            raise OSError(0, 'Bad magic number', filename)

        major_version, minor_version = self._get_versions(version)

        if major_version not in self.VERSIONS:
            raise OSError(0, 'Bad version number ' + str(major_version), filename)

        # Now put all messages from the .mo file buffer into the catalog
        # dictionary.
        for i in range(0, msgcount):
            mlen, moff = unpack(ii, buf[masteridx:masteridx+8])
            mend = moff + mlen
            tlen, toff = unpack(ii, buf[transidx:transidx+8])
            tend = toff + tlen
            if mend < buflen and tend < buflen:
                msg = buf[moff:mend]
                tmsg = buf[toff:tend]
            else:
                raise OSError(0, 'File is corrupt', filename)
            # See if we're looking at GNU .mo conventions for metadata
            if mlen == 0:
                # Catalog description
                lastk = None
                for b_item in tmsg.split(b'\n'):
                    item = b_item.decode().strip()
                    if not item:
                        continue
                    # Skip over comment lines:
                    if item.startswith('#-#-#-#-#') and item.endswith('#-#-#-#-#'):
                        continue
                    k = v = None
                    if ':' in item:
                        k, v = item.split(':', 1)
                        k = k.strip().lower()
                        v = v.strip()
                        self._info[k] = v
                        lastk = k
                    elif lastk:
                        self._info[lastk] += '\n' + item
                    if k == 'content-type':
                        self._charset = v.split('charset=')[1]
                    elif k == 'plural-forms':
                        v = v.split(';')
                        plural = v[1].split('plural=')[1]
                        self.plural = c2py(plural)
            # Note: we unconditionally convert both msgids and msgstrs to
            # Unicode using the character encoding specified in the charset
            # parameter of the Content-Type header.  The gettext documentation
            # strongly encourages msgids to be us-ascii, but some applications
            # require alternative encodings (e.g. Zope's ZCML and ZPT).  For
            # traditional gettext applications, the msgid conversion will
            # cause no problems since us-ascii should always be a subset of
            # the charset encoding.  We may want to fall back to 8-bit msgids
            # if the Unicode conversion fails.
            charset = self._charset or 'ascii'
            if b'\x00' in msg:
                # Plural forms
                msgid1, msgid2 = msg.split(b'\x00')
                tmsg = tmsg.split(b'\x00')
                msgid1 = str(msgid1, charset)
                for i, x in enumerate(tmsg):
                    catalog[(msgid1, i)] = str(x, charset)
            else:
                catalog[str(msg, charset)] = str(tmsg, charset)
            # advance to next entry in the seek tables
            masteridx += 8
            transidx += 8

    def gettext(self, message):
        missing = object()
        tmsg = self._catalog.get(message, missing)
        if tmsg is missing:
            tmsg = self._catalog.get((message, self.plural(1)), missing)
        if tmsg is not missing:
            return tmsg
        if self._fallback:
            return self._fallback.gettext(message)
        return message

    def ngettext(self, msgid1, msgid2, n):
        try:
            tmsg = self._catalog[(msgid1, self.plural(n))]
        except KeyError:
            if self._fallback:
                return self._fallback.ngettext(msgid1, msgid2, n)
            if n == 1:
                tmsg = msgid1
            else:
                tmsg = msgid2
        return tmsg

    def pgettext(self, context, message):
        ctxt_msg_id = self.CONTEXT % (context, message)
        missing = object()
        tmsg = self._catalog.get(ctxt_msg_id, missing)
        if tmsg is missing:
            tmsg = self._catalog.get((ctxt_msg_id, self.plural(1)), missing)
        if tmsg is not missing:
            return tmsg
        if self._fallback:
            return self._fallback.pgettext(context, message)
        return message

    def npgettext(self, context, msgid1, msgid2, n):
        ctxt_msg_id = self.CONTEXT % (context, msgid1)
        try:
            tmsg = self._catalog[ctxt_msg_id, self.plural(n)]
        except KeyError:
            if self._fallback:
                return self._fallback.npgettext(context, msgid1, msgid2, n)
            if n == 1:
                tmsg = msgid1
            else:
                tmsg = msgid2
        return tmsg


# Locate a .mo file using the gettext strategy
def find(domain, localedir=None, languages=None, all=False):
    # Get some reasonable defaults for arguments that were not supplied
    if localedir is None:
        localedir = _default_localedir
    if languages is None:
        languages = []
        for envar in ('LANGUAGE', 'LC_ALL', 'LC_MESSAGES', 'LANG'):
            val = os.environ.get(envar)
            if val:
                languages = val.split(':')
                break
        if 'C' not in languages:
            languages.append('C')
    # now normalize and expand the languages
    nelangs = []
    for lang in languages:
        for nelang in _expand_lang(lang):
            if nelang not in nelangs:
                nelangs.append(nelang)
    # select a language
    if all:
        result = []
    else:
        result = None
    for lang in nelangs:
        if lang == 'C':
            break
        mofile = os.path.join(localedir, lang, 'LC_MESSAGES', '%s.mo' % domain)
        if os.path.exists(mofile):
            if all:
                result.append(mofile)
            else:
                return mofile
    return result


# a mapping between absolute .mo file path and Translation object
_translations = {}


def translation(domain, localedir=None, languages=None,
                class_=None, fallback=False):
    if class_ is None:
        class_ = GNUTranslations
    mofiles = find(domain, localedir, languages, all=True)
    if not mofiles:
        if fallback:
            return NullTranslations()
        from errno import ENOENT
        raise FileNotFoundError(ENOENT,
                                'No translation file found for domain', domain)
    # Avoid opening, reading, and parsing the .mo file after it's been done
    # once.
    result = None
    for mofile in mofiles:
        key = (class_, os.path.abspath(mofile))
        t = _translations.get(key)
        if t is None:
            with open(mofile, 'rb') as fp:
                t = _translations.setdefault(key, class_(fp))
        # Copy the translation object to allow setting fallbacks and
        # output charset. All other instance data is shared with the
        # cached object.
        # Delay copy import for speeding up gettext import when .mo files
        # are not used.
        import copy
        t = copy.copy(t)
        if result is None:
            result = t
        else:
            result.add_fallback(t)
    return result


def install(domain, localedir=None, *, names=None):
    t = translation(domain, localedir, fallback=True)
    t.install(names)


# a mapping b/w domains and locale directories
_localedirs = {}
# current global domain, `messages' used for compatibility w/ GNU gettext
_current_domain = 'messages'


def textdomain(domain=None):
    global _current_domain
    if domain is not None:
        _current_domain = domain
    return _current_domain


def bindtextdomain(domain, localedir=None):
    global _localedirs
    if localedir is not None:
        _localedirs[domain] = localedir
    return _localedirs.get(domain, _default_localedir)


def dgettext(domain, message):
    try:
        t = translation(domain, _localedirs.get(domain, None))
    except OSError:
        return message
    return t.gettext(message)


def dngettext(domain, msgid1, msgid2, n):
    try:
        t = translation(domain, _localedirs.get(domain, None))
    except OSError:
        n = _as_int2(n)
        if n == 1:
            return msgid1
        else:
            return msgid2
    return t.ngettext(msgid1, msgid2, n)


def dpgettext(domain, context, message):
    try:
        t = translation(domain, _localedirs.get(domain, None))
    except OSError:
        return message
    return t.pgettext(context, message)


def dnpgettext(domain, context, msgid1, msgid2, n):
    try:
        t = translation(domain, _localedirs.get(domain, None))
    except OSError:
        n = _as_int2(n)
        if n == 1:
            return msgid1
        else:
            return msgid2
    return t.npgettext(context, msgid1, msgid2, n)


def gettext(message):
    return dgettext(_current_domain, message)


def ngettext(msgid1, msgid2, n):
    return dngettext(_current_domain, msgid1, msgid2, n)


def pgettext(context, message):
    return dpgettext(_current_domain, context, message)


def npgettext(context, msgid1, msgid2, n):
    return dnpgettext(_current_domain, context, msgid1, msgid2, n)


# dcgettext() has been deemed unnecessary and is not implemented.

# James Henstridge's Catalog constructor from GNOME gettext.  Documented usage
# was:
#
#    import gettext
#    cat = gettext.Catalog(PACKAGE, localedir=LOCALEDIR)
#    _ = cat.gettext
#    print _('Hello World')

# The resulting catalog object currently don't support access through a
# dictionary API, which was supported (but apparently unused) in GNOME
# gettext.

Catalog = translation
```
