## Supplementary software v0.2.1 for "Virtual control arms for paediatric myopia trials: external validation of axial-elongation models": glob.py

```
"""Filename globbing utility."""

import contextlib
import os
import re
import fnmatch
import functools
import itertools
import operator
import stat
import sys


__all__ = ["glob", "iglob", "escape", "translate"]

def glob(pathname, *, root_dir=None, dir_fd=None, recursive=False,
        include_hidden=False):
    """Return a list of paths matching a pathname pattern.

    The pattern may contain simple shell-style wildcards a la
    fnmatch. Unlike fnmatch, filenames starting with a
    dot are special cases that are not matched by '*' and '?'
    patterns by default.

    If `include_hidden` is true, the patterns '*', '?', '**'  will match hidden
    directories.

    If `recursive` is true, the pattern '**' will match any files and
    zero or more directories and subdirectories.
    """
    return list(iglob(pathname, root_dir=root_dir, dir_fd=dir_fd, recursive=recursive,
                      include_hidden=include_hidden))

def iglob(pathname, *, root_dir=None, dir_fd=None, recursive=False,
          include_hidden=False):
    """Return an iterator which yields the paths matching a pathname pattern.

    The pattern may contain simple shell-style wildcards a la
    fnmatch. However, unlike fnmatch, filenames starting with a
    dot are special cases that are not matched by '*' and '?'
    patterns.

    If recursive is true, the pattern '**' will match any files and
    zero or more directories and subdirectories.
    """
    sys.audit("glob.glob", pathname, recursive)
    sys.audit("glob.glob/2", pathname, recursive, root_dir, dir_fd)
    if root_dir is not None:
        root_dir = os.fspath(root_dir)
    else:
        root_dir = pathname[:0]
    it = _iglob(pathname, root_dir, dir_fd, recursive, False,
                include_hidden=include_hidden)
    if not pathname or recursive and _isrecursive(pathname[:2]):
        try:
            s = next(it)  # skip empty string
            if s:
                it = itertools.chain((s,), it)
        except StopIteration:
            pass
    return it

def _iglob(pathname, root_dir, dir_fd, recursive, dironly,
           include_hidden=False):
    dirname, basename = os.path.split(pathname)
    if not has_magic(pathname):
        assert not dironly
        if basename:
            if _lexists(_join(root_dir, pathname), dir_fd):
                yield pathname
        else:
            # Patterns ending with a slash should match only directories
            if _isdir(_join(root_dir, dirname), dir_fd):
                yield pathname
        return
    if not dirname:
        if recursive and _isrecursive(basename):
            yield from _glob2(root_dir, basename, dir_fd, dironly,
                             include_hidden=include_hidden)
        else:
            yield from _glob1(root_dir, basename, dir_fd, dironly,
                              include_hidden=include_hidden)
        return
    # `os.path.split()` returns the argument itself as a dirname if it is a
    # drive or UNC path.  Prevent an infinite recursion if a drive or UNC path
    # contains magic characters (i.e. r'\\?\C:').
    if dirname != pathname and has_magic(dirname):
        dirs = _iglob(dirname, root_dir, dir_fd, recursive, True,
                      include_hidden=include_hidden)
    else:
        dirs = [dirname]
    if has_magic(basename):
        if recursive and _isrecursive(basename):
            glob_in_dir = _glob2
        else:
            glob_in_dir = _glob1
    else:
        glob_in_dir = _glob0
    for dirname in dirs:
        for name in glob_in_dir(_join(root_dir, dirname), basename, dir_fd, dironly,
                               include_hidden=include_hidden):
            yield os.path.join(dirname, name)

# These 2 helper functions non-recursively glob inside a literal directory.
# They return a list of basenames.  _glob1 accepts a pattern while _glob0
# takes a literal basename (so it only has to check for its existence).

def _glob1(dirname, pattern, dir_fd, dironly, include_hidden=False):
    names = _listdir(dirname, dir_fd, dironly)
    if not (include_hidden or _ishidden(pattern)):
        names = (x for x in names if not _ishidden(x))
    return fnmatch.filter(names, pattern)

def _glob0(dirname, basename, dir_fd, dironly, include_hidden=False):
    if basename:
        if _lexists(_join(dirname, basename), dir_fd):
            return [basename]
    else:
        # `os.path.split()` returns an empty basename for paths ending with a
        # directory separator.  'q*x/' should match only directories.
        if _isdir(dirname, dir_fd):
            return [basename]
    return []

_deprecated_function_message = (
    "{name} is deprecated and will be removed in Python {remove}. Use "
    "glob.glob and pass a directory to its root_dir argument instead."
)

def glob0(dirname, pattern):
    import warnings
    warnings._deprecated("glob.glob0", _deprecated_function_message, remove=(3, 15))
    return _glob0(dirname, pattern, None, False)

def glob1(dirname, pattern):
    import warnings
    warnings._deprecated("glob.glob1", _deprecated_function_message, remove=(3, 15))
    return _glob1(dirname, pattern, None, False)

# This helper function recursively yields relative pathnames inside a literal
# directory.

def _glob2(dirname, pattern, dir_fd, dironly, include_hidden=False):
    assert _isrecursive(pattern)
    if not dirname or _isdir(dirname, dir_fd):
        yield pattern[:0]
    yield from _rlistdir(dirname, dir_fd, dironly,
                         include_hidden=include_hidden)

# If dironly is false, yields all file names inside a directory.
# If dironly is true, yields only directory names.
def _iterdir(dirname, dir_fd, dironly):
    try:
        fd = None
        fsencode = None
        if dir_fd is not None:
            if dirname:
                fd = arg = os.open(dirname, _dir_open_flags, dir_fd=dir_fd)
            else:
                arg = dir_fd
            if isinstance(dirname, bytes):
                fsencode = os.fsencode
        elif dirname:
            arg = dirname
        elif isinstance(dirname, bytes):
            arg = bytes(os.curdir, 'ASCII')
        else:
            arg = os.curdir
        try:
            with os.scandir(arg) as it:
                for entry in it:
                    try:
                        if not dironly or entry.is_dir():
                            if fsencode is not None:
                                yield fsencode(entry.name)
                            else:
                                yield entry.name
                    except OSError:
                        pass
        finally:
            if fd is not None:
                os.close(fd)
    except OSError:
        return

def _listdir(dirname, dir_fd, dironly):
    with contextlib.closing(_iterdir(dirname, dir_fd, dironly)) as it:
        return list(it)

# Recursively yields relative pathnames inside a literal directory.
def _rlistdir(dirname, dir_fd, dironly, include_hidden=False):
    names = _listdir(dirname, dir_fd, dironly)
    for x in names:
        if include_hidden or not _ishidden(x):
            yield x
            path = _join(dirname, x) if dirname else x
            for y in _rlistdir(path, dir_fd, dironly,
                               include_hidden=include_hidden):
                yield _join(x, y)


def _lexists(pathname, dir_fd):
    # Same as os.path.lexists(), but with dir_fd
    if dir_fd is None:
        return os.path.lexists(pathname)
    try:
        os.lstat(pathname, dir_fd=dir_fd)
    except (OSError, ValueError):
        return False
    else:
        return True

def _isdir(pathname, dir_fd):
    # Same as os.path.isdir(), but with dir_fd
    if dir_fd is None:
        return os.path.isdir(pathname)
    try:
        st = os.stat(pathname, dir_fd=dir_fd)
    except (OSError, ValueError):
        return False
    else:
        return stat.S_ISDIR(st.st_mode)

def _join(dirname, basename):
    # It is common if dirname or basename is empty
    if not dirname or not basename:
        return dirname or basename
    return os.path.join(dirname, basename)

magic_check = re.compile('([*?[])')
magic_check_bytes = re.compile(b'([*?[])')

def has_magic(s):
    if isinstance(s, bytes):
        match = magic_check_bytes.search(s)
    else:
        match = magic_check.search(s)
    return match is not None

def _ishidden(path):
    return path[0] in ('.', b'.'[0])

def _isrecursive(pattern):
    if isinstance(pattern, bytes):
        return pattern == b'**'
    else:
        return pattern == '**'

def escape(pathname):
    """Escape all special characters.
    """
    # Escaping is done by wrapping any of "*?[" between square brackets.
    # Metacharacters do not work in the drive part and shouldn't be escaped.
    drive, pathname = os.path.splitdrive(pathname)
    if isinstance(pathname, bytes):
        pathname = magic_check_bytes.sub(br'[\1]', pathname)
    else:
        pathname = magic_check.sub(r'[\1]', pathname)
    return drive + pathname


_special_parts = ('', '.', '..')
_dir_open_flags = os.O_RDONLY | getattr(os, 'O_DIRECTORY', 0)
_no_recurse_symlinks = object()


def translate(pat, *, recursive=False, include_hidden=False, seps=None):
    """Translate a pathname with shell wildcards to a regular expression.

    If `recursive` is true, the pattern segment '**' will match any number of
    path segments.

    If `include_hidden` is true, wildcards can match path segments beginning
    with a dot ('.').

    If a sequence of separator characters is given to `seps`, they will be
    used to split the pattern into segments and match path separators. If not
    given, os.path.sep and os.path.altsep (where available) are used.
    """
    if not seps:
        if os.path.altsep:
            seps = (os.path.sep, os.path.altsep)
        else:
            seps = os.path.sep
    escaped_seps = ''.join(map(re.escape, seps))
    any_sep = f'[{escaped_seps}]' if len(seps) > 1 else escaped_seps
    not_sep = f'[^{escaped_seps}]'
    if include_hidden:
        one_last_segment = f'{not_sep}+'
        one_segment = f'{one_last_segment}{any_sep}'
        any_segments = f'(?:.+{any_sep})?'
        any_last_segments = '.*'
    else:
        one_last_segment = f'[^{escaped_seps}.]{not_sep}*'
        one_segment = f'{one_last_segment}{any_sep}'
        any_segments = f'(?:{one_segment})*'
        any_last_segments = f'{any_segments}(?:{one_last_segment})?'

    results = []
    parts = re.split(any_sep, pat)
    last_part_idx = len(parts) - 1
    for idx, part in enumerate(parts):
        if part == '*':
            results.append(one_segment if idx < last_part_idx else one_last_segment)
        elif recursive and part == '**':
            if idx < last_part_idx:
                if parts[idx + 1] != '**':
                    results.append(any_segments)
            else:
                results.append(any_last_segments)
        else:
            if part:
                if not include_hidden and part[0] in '*?':
                    results.append(r'(?!\.)')
                results.extend(fnmatch._translate(part, f'{not_sep}*', not_sep))
            if idx < last_part_idx:
                results.append(any_sep)
    res = ''.join(results)
    return fr'(?s:{res})\Z'


@functools.lru_cache(maxsize=512)
def _compile_pattern(pat, sep, case_sensitive, recursive=True):
    """Compile given glob pattern to a re.Pattern object (observing case
    sensitivity)."""
    flags = re.NOFLAG if case_sensitive else re.IGNORECASE
    regex = translate(pat, recursive=recursive, include_hidden=True, seps=sep)
    return re.compile(regex, flags=flags).match


class _Globber:
    """Class providing shell-style pattern matching and globbing.
    """

    def __init__(self, sep, case_sensitive, case_pedantic=False, recursive=False):
        self.sep = sep
        self.case_sensitive = case_sensitive
        self.case_pedantic = case_pedantic
        self.recursive = recursive

    # Low-level methods

    lstat = operator.methodcaller('lstat')
    add_slash = operator.methodcaller('joinpath', '')

    @staticmethod
    def scandir(path):
        """Emulates os.scandir(), which returns an object that can be used as
        a context manager. This method is called by walk() and glob().
        """
        return contextlib.nullcontext(path.iterdir())

    @staticmethod
    def concat_path(path, text):
        """Appends text to the given path.
        """
        return path.with_segments(path._raw_path + text)

    @staticmethod
    def parse_entry(entry):
        """Returns the path of an entry yielded from scandir().
        """
        return entry

    # High-level methods

    def compile(self, pat):
        return _compile_pattern(pat, self.sep, self.case_sensitive, self.recursive)

    def selector(self, parts):
        """Returns a function that selects from a given path, walking and
        filtering according to the glob-style pattern parts in *parts*.
        """
        if not parts:
            return self.select_exists
        part = parts.pop()
        if self.recursive and part == '**':
            selector = self.recursive_selector
        elif part in _special_parts:
            selector = self.special_selector
        elif not self.case_pedantic and magic_check.search(part) is None:
            selector = self.literal_selector
        else:
            selector = self.wildcard_selector
        return selector(part, parts)

    def special_selector(self, part, parts):
        """Returns a function that selects special children of the given path.
        """
        select_next = self.selector(parts)

        def select_special(path, exists=False):
            path = self.concat_path(self.add_slash(path), part)
            return select_next(path, exists)
        return select_special

    def literal_selector(self, part, parts):
        """Returns a function that selects a literal descendant of a path.
        """

        # Optimization: consume and join any subsequent literal parts here,
        # rather than leaving them for the next selector. This reduces the
        # number of string concatenation operations and calls to add_slash().
        while parts and magic_check.search(parts[-1]) is None:
            part += self.sep + parts.pop()

        select_next = self.selector(parts)

        def select_literal(path, exists=False):
            path = self.concat_path(self.add_slash(path), part)
            return select_next(path, exists=False)
        return select_literal

    def wildcard_selector(self, part, parts):
        """Returns a function that selects direct children of a given path,
        filtering by pattern.
        """

        match = None if part == '*' else self.compile(part)
        dir_only = bool(parts)
        if dir_only:
            select_next = self.selector(parts)

        def select_wildcard(path, exists=False):
            try:
                # We must close the scandir() object before proceeding to
                # avoid exhausting file descriptors when globbing deep trees.
                with self.scandir(path) as scandir_it:
                    entries = list(scandir_it)
            except OSError:
                pass
            else:
                for entry in entries:
                    if match is None or match(entry.name):
                        if dir_only:
                            try:
                                if not entry.is_dir():
                                    continue
                            except OSError:
                                continue
                        entry_path = self.parse_entry(entry)
                        if dir_only:
                            yield from select_next(entry_path, exists=True)
                        else:
                            yield entry_path
        return select_wildcard

    def recursive_selector(self, part, parts):
        """Returns a function that selects a given path and all its children,
        recursively, filtering by pattern.
        """
        # Optimization: consume following '**' parts, which have no effect.
        while parts and parts[-1] == '**':
            parts.pop()

        # Optimization: consume and join any following non-special parts here,
        # rather than leaving them for the next selector. They're used to
        # build a regular expression, which we use to filter the results of
        # the recursive walk. As a result, non-special pattern segments
        # following a '**' wildcard don't require additional filesystem access
        # to expand.
        follow_symlinks = self.recursive is not _no_recurse_symlinks
        if follow_symlinks:
            while parts and parts[-1] not in _special_parts:
                part += self.sep + parts.pop()

        match = None if part == '**' else self.compile(part)
        dir_only = bool(parts)
        select_next = self.selector(parts)

        def select_recursive(path, exists=False):
            path = self.add_slash(path)
            match_pos = len(str(path))
            if match is None or match(str(path), match_pos):
                yield from select_next(path, exists)
            stack = [path]
            while stack:
                yield from select_recursive_step(stack, match_pos)

        def select_recursive_step(stack, match_pos):
            path = stack.pop()
            try:
                # We must close the scandir() object before proceeding to
                # avoid exhausting file descriptors when globbing deep trees.
                with self.scandir(path) as scandir_it:
                    entries = list(scandir_it)
            except OSError:
                pass
            else:
                for entry in entries:
                    is_dir = False
                    try:
                        if entry.is_dir(follow_symlinks=follow_symlinks):
                            is_dir = True
                    except OSError:
                        pass

                    if is_dir or not dir_only:
                        entry_path = self.parse_entry(entry)
                        if match is None or match(str(entry_path), match_pos):
                            if dir_only:
                                yield from select_next(entry_path, exists=True)
                            else:
                                # Optimization: directly yield the path if this is
                                # last pattern part.
                                yield entry_path
                        if is_dir:
                            stack.append(entry_path)

        return select_recursive

    def select_exists(self, path, exists=False):
        """Yields the given path, if it exists.
        """
        if exists:
            # Optimization: this path is already known to exist, e.g. because
            # it was returned from os.scandir(), so we skip calling lstat().
            yield path
        else:
            try:
                self.lstat(path)
                yield path
            except OSError:
                pass


class _StringGlobber(_Globber):
    lstat = staticmethod(os.lstat)
    scandir = staticmethod(os.scandir)
    parse_entry = operator.attrgetter('path')
    concat_path = operator.add

    if os.name == 'nt':
        @staticmethod
        def add_slash(pathname):
            tail = os.path.splitroot(pathname)[2]
            if not tail or tail[-1] in '\\/':
                return pathname
            return f'{pathname}\\'
    else:
        @staticmethod
        def add_slash(pathname):
            if not pathname or pathname[-1] == '/':
                return pathname
            return f'{pathname}/'
```
