## Supplementary software v0.2.1 for "Virtual control arms for paediatric myopia trials: external validation of axial-elongation models": graphlib.py

```
from types import GenericAlias

__all__ = ["TopologicalSorter", "CycleError"]

_NODE_OUT = -1
_NODE_DONE = -2


class _NodeInfo:
    __slots__ = "node", "npredecessors", "successors"

    def __init__(self, node):
        # The node this class is augmenting.
        self.node = node

        # Number of predecessors, generally >= 0. When this value falls to 0,
        # and is returned by get_ready(), this is set to _NODE_OUT and when the
        # node is marked done by a call to done(), set to _NODE_DONE.
        self.npredecessors = 0

        # List of successor nodes. The list can contain duplicated elements as
        # long as they're all reflected in the successor's npredecessors attribute.
        self.successors = []


class CycleError(ValueError):
    """Subclass of ValueError raised by TopologicalSorter.prepare if cycles
    exist in the working graph.

    If multiple cycles exist, only one undefined choice among them will be reported
    and included in the exception. The detected cycle can be accessed via the second
    element in the *args* attribute of the exception instance and consists in a list
    of nodes, such that each node is, in the graph, an immediate predecessor of the
    next node in the list. In the reported list, the first and the last node will be
    the same, to make it clear that it is cyclic.
    """

    pass


class TopologicalSorter:
    """Provides functionality to topologically sort a graph of hashable nodes"""

    def __init__(self, graph=None):
        self._node2info = {}
        self._ready_nodes = None
        self._npassedout = 0
        self._nfinished = 0

        if graph is not None:
            for node, predecessors in graph.items():
                self.add(node, *predecessors)

    def _get_nodeinfo(self, node):
        if (result := self._node2info.get(node)) is None:
            self._node2info[node] = result = _NodeInfo(node)
        return result

    def add(self, node, *predecessors):
        """Add a new node and its predecessors to the graph.

        Both the *node* and all elements in *predecessors* must be hashable.

        If called multiple times with the same node argument, the set of dependencies
        will be the union of all dependencies passed in.

        It is possible to add a node with no dependencies (*predecessors* is not provided)
        as well as provide a dependency twice. If a node that has not been provided before
        is included among *predecessors* it will be automatically added to the graph with
        no predecessors of its own.

        Raises ValueError if called after "prepare".
        """
        if self._ready_nodes is not None:
            raise ValueError("Nodes cannot be added after a call to prepare()")

        # Create the node -> predecessor edges
        nodeinfo = self._get_nodeinfo(node)
        nodeinfo.npredecessors += len(predecessors)

        # Create the predecessor -> node edges
        for pred in predecessors:
            pred_info = self._get_nodeinfo(pred)
            pred_info.successors.append(node)

    def prepare(self):
        """Mark the graph as finished and check for cycles in the graph.

        If any cycle is detected, "CycleError" will be raised, but "get_ready" can
        still be used to obtain as many nodes as possible until cycles block more
        progress. After a call to this function, the graph cannot be modified and
        therefore no more nodes can be added using "add".
        """
        if self._ready_nodes is not None:
            raise ValueError("cannot prepare() more than once")

        self._ready_nodes = [
            i.node for i in self._node2info.values() if i.npredecessors == 0
        ]
        # ready_nodes is set before we look for cycles on purpose:
        # if the user wants to catch the CycleError, that's fine,
        # they can continue using the instance to grab as many
        # nodes as possible before cycles block more progress
        cycle = self._find_cycle()
        if cycle:
            raise CycleError(f"nodes are in a cycle", cycle)

    def get_ready(self):
        """Return a tuple of all the nodes that are ready.

        Initially it returns all nodes with no predecessors; once those are marked
        as processed by calling "done", further calls will return all new nodes that
        have all their predecessors already processed. Once no more progress can be made,
        empty tuples are returned.

        Raises ValueError if called without calling "prepare" previously.
        """
        if self._ready_nodes is None:
            raise ValueError("prepare() must be called first")

        # Get the nodes that are ready and mark them
        result = tuple(self._ready_nodes)
        n2i = self._node2info
        for node in result:
            n2i[node].npredecessors = _NODE_OUT

        # Clean the list of nodes that are ready and update
        # the counter of nodes that we have returned.
        self._ready_nodes.clear()
        self._npassedout += len(result)

        return result

    def is_active(self):
        """Return ``True`` if more progress can be made and ``False`` otherwise.

        Progress can be made if cycles do not block the resolution and either there
        are still nodes ready that haven't yet been returned by "get_ready" or the
        number of nodes marked "done" is less than the number that have been returned
        by "get_ready".

        Raises ValueError if called without calling "prepare" previously.
        """
        if self._ready_nodes is None:
            raise ValueError("prepare() must be called first")
        return self._nfinished < self._npassedout or bool(self._ready_nodes)

    def __bool__(self):
        return self.is_active()

    def done(self, *nodes):
        """Marks a set of nodes returned by "get_ready" as processed.

        This method unblocks any successor of each node in *nodes* for being returned
        in the future by a call to "get_ready".

        Raises :exec:`ValueError` if any node in *nodes* has already been marked as
        processed by a previous call to this method, if a node was not added to the
        graph by using "add" or if called without calling "prepare" previously or if
        node has not yet been returned by "get_ready".
        """

        if self._ready_nodes is None:
            raise ValueError("prepare() must be called first")

        n2i = self._node2info

        for node in nodes:

            # Check if we know about this node (it was added previously using add()
            if (nodeinfo := n2i.get(node)) is None:
                raise ValueError(f"node {node!r} was not added using add()")

            # If the node has not being returned (marked as ready) previously, inform the user.
            stat = nodeinfo.npredecessors
            if stat != _NODE_OUT:
                if stat >= 0:
                    raise ValueError(
                        f"node {node!r} was not passed out (still not ready)"
                    )
                elif stat == _NODE_DONE:
                    raise ValueError(f"node {node!r} was already marked done")
                else:
                    assert False, f"node {node!r}: unknown status {stat}"

            # Mark the node as processed
            nodeinfo.npredecessors = _NODE_DONE

            # Go to all the successors and reduce the number of predecessors, collecting all the ones
            # that are ready to be returned in the next get_ready() call.
            for successor in nodeinfo.successors:
                successor_info = n2i[successor]
                successor_info.npredecessors -= 1
                if successor_info.npredecessors == 0:
                    self._ready_nodes.append(successor)
            self._nfinished += 1

    def _find_cycle(self):
        n2i = self._node2info
        stack = []
        itstack = []
        seen = set()
        node2stacki = {}

        for node in n2i:
            if node in seen:
                continue

            while True:
                if node in seen:
                    # If we have seen already the node and is in the
                    # current stack we have found a cycle.
                    if node in node2stacki:
                        return stack[node2stacki[node] :] + [node]
                    # else go on to get next successor
                else:
                    seen.add(node)
                    itstack.append(iter(n2i[node].successors).__next__)
                    node2stacki[node] = len(stack)
                    stack.append(node)

                # Backtrack to the topmost stack entry with
                # at least another successor.
                while stack:
                    try:
                        node = itstack[-1]()
                        break
                    except StopIteration:
                        del node2stacki[stack.pop()]
                        itstack.pop()
                else:
                    break
        return None

    def static_order(self):
        """Returns an iterable of nodes in a topological order.

        The particular order that is returned may depend on the specific
        order in which the items were inserted in the graph.

        Using this method does not require to call "prepare" or "done". If any
        cycle is detected, :exc:`CycleError` will be raised.
        """
        self.prepare()
        while self.is_active():
            node_group = self.get_ready()
            yield from node_group
            self.done(*node_group)

    __class_getitem__ = classmethod(GenericAlias)
```
