## Supplementary software v0.2.1 for "Virtual control arms for paediatric myopia trials: external validation of axial-elongation models": gzip.py

```
"""Functions that read and write gzipped files.

The user of the file doesn't have to worry about the compression,
but random access is not allowed."""

# based on Andrew Kuchling's minigzip.py distributed with the zlib module

import struct, sys, time, os
import zlib
import builtins
import io
import _compression

__all__ = ["BadGzipFile", "GzipFile", "open", "compress", "decompress"]

FTEXT, FHCRC, FEXTRA, FNAME, FCOMMENT = 1, 2, 4, 8, 16

READ = 'rb'
WRITE = 'wb'

_COMPRESS_LEVEL_FAST = 1
_COMPRESS_LEVEL_TRADEOFF = 6
_COMPRESS_LEVEL_BEST = 9

READ_BUFFER_SIZE = 128 * 1024
_WRITE_BUFFER_SIZE = 4 * io.DEFAULT_BUFFER_SIZE


def open(filename, mode="rb", compresslevel=_COMPRESS_LEVEL_BEST,
         encoding=None, errors=None, newline=None):
    """Open a gzip-compressed file in binary or text mode.

    The filename argument can be an actual filename (a str or bytes object), or
    an existing file object to read from or write to.

    The mode argument can be "r", "rb", "w", "wb", "x", "xb", "a" or "ab" for
    binary mode, or "rt", "wt", "xt" or "at" for text mode. The default mode is
    "rb", and the default compresslevel is 9.

    For binary mode, this function is equivalent to the GzipFile constructor:
    GzipFile(filename, mode, compresslevel). In this case, the encoding, errors
    and newline arguments must not be provided.

    For text mode, a GzipFile object is created, and wrapped in an
    io.TextIOWrapper instance with the specified encoding, error handling
    behavior, and line ending(s).

    """
    if "t" in mode:
        if "b" in mode:
            raise ValueError("Invalid mode: %r" % (mode,))
    else:
        if encoding is not None:
            raise ValueError("Argument 'encoding' not supported in binary mode")
        if errors is not None:
            raise ValueError("Argument 'errors' not supported in binary mode")
        if newline is not None:
            raise ValueError("Argument 'newline' not supported in binary mode")

    gz_mode = mode.replace("t", "")
    if isinstance(filename, (str, bytes, os.PathLike)):
        binary_file = GzipFile(filename, gz_mode, compresslevel)
    elif hasattr(filename, "read") or hasattr(filename, "write"):
        binary_file = GzipFile(None, gz_mode, compresslevel, filename)
    else:
        raise TypeError("filename must be a str or bytes object, or a file")

    if "t" in mode:
        encoding = io.text_encoding(encoding)
        return io.TextIOWrapper(binary_file, encoding, errors, newline)
    else:
        return binary_file

def write32u(output, value):
    # The L format writes the bit pattern correctly whether signed
    # or unsigned.
    output.write(struct.pack("<L", value))

class _PaddedFile:
    """Minimal read-only file object that prepends a string to the contents
    of an actual file. Shouldn't be used outside of gzip.py, as it lacks
    essential functionality."""

    def __init__(self, f, prepend=b''):
        self._buffer = prepend
        self._length = len(prepend)
        self.file = f
        self._read = 0

    def read(self, size):
        if self._read is None:
            return self.file.read(size)
        if self._read + size <= self._length:
            read = self._read
            self._read += size
            return self._buffer[read:self._read]
        else:
            read = self._read
            self._read = None
            return self._buffer[read:] + \
                   self.file.read(size-self._length+read)

    def prepend(self, prepend=b''):
        if self._read is None:
            self._buffer = prepend
        else:  # Assume data was read since the last prepend() call
            self._read -= len(prepend)
            return
        self._length = len(self._buffer)
        self._read = 0

    def seek(self, off):
        self._read = None
        self._buffer = None
        return self.file.seek(off)

    def seekable(self):
        return True  # Allows fast-forwarding even in unseekable streams


class BadGzipFile(OSError):
    """Exception raised in some cases for invalid gzip files."""


class _WriteBufferStream(io.RawIOBase):
    """Minimal object to pass WriteBuffer flushes into GzipFile"""
    def __init__(self, gzip_file):
        self.gzip_file = gzip_file

    def write(self, data):
        return self.gzip_file._write_raw(data)

    def seekable(self):
        return False

    def writable(self):
        return True


class GzipFile(_compression.BaseStream):
    """The GzipFile class simulates most of the methods of a file object with
    the exception of the truncate() method.

    This class only supports opening files in binary mode. If you need to open a
    compressed file in text mode, use the gzip.open() function.

    """

    # Overridden with internal file object to be closed, if only a filename
    # is passed in
    myfileobj = None

    def __init__(self, filename=None, mode=None,
                 compresslevel=_COMPRESS_LEVEL_BEST, fileobj=None, mtime=None):
        """Constructor for the GzipFile class.

        At least one of fileobj and filename must be given a
        non-trivial value.

        The new class instance is based on fileobj, which can be a regular
        file, an io.BytesIO object, or any other object which simulates a file.
        It defaults to None, in which case filename is opened to provide
        a file object.

        When fileobj is not None, the filename argument is only used to be
        included in the gzip file header, which may include the original
        filename of the uncompressed file.  It defaults to the filename of
        fileobj, if discernible; otherwise, it defaults to the empty string,
        and in this case the original filename is not included in the header.

        The mode argument can be any of 'r', 'rb', 'a', 'ab', 'w', 'wb', 'x', or
        'xb' depending on whether the file will be read or written.  The default
        is the mode of fileobj if discernible; otherwise, the default is 'rb'.
        A mode of 'r' is equivalent to one of 'rb', and similarly for 'w' and
        'wb', 'a' and 'ab', and 'x' and 'xb'.

        The compresslevel argument is an integer from 0 to 9 controlling the
        level of compression; 1 is fastest and produces the least compression,
        and 9 is slowest and produces the most compression. 0 is no compression
        at all. The default is 9.

        The optional mtime argument is the timestamp requested by gzip. The time
        is in Unix format, i.e., seconds since 00:00:00 UTC, January 1, 1970.
        If mtime is omitted or None, the current time is used. Use mtime = 0
        to generate a compressed stream that does not depend on creation time.

        """

        if mode and ('t' in mode or 'U' in mode):
            raise ValueError("Invalid mode: {!r}".format(mode))
        if mode and 'b' not in mode:
            mode += 'b'
        if fileobj is None:
            fileobj = self.myfileobj = builtins.open(filename, mode or 'rb')
        if filename is None:
            filename = getattr(fileobj, 'name', '')
            if not isinstance(filename, (str, bytes)):
                filename = ''
        else:
            filename = os.fspath(filename)
        origmode = mode
        if mode is None:
            mode = getattr(fileobj, 'mode', 'rb')


        if mode.startswith('r'):
            self.mode = READ
            raw = _GzipReader(fileobj)
            self._buffer = io.BufferedReader(raw)
            self.name = filename

        elif mode.startswith(('w', 'a', 'x')):
            if origmode is None:
                import warnings
                warnings.warn(
                    "GzipFile was opened for writing, but this will "
                    "change in future Python releases.  "
                    "Specify the mode argument for opening it for writing.",
                    FutureWarning, 2)
            self.mode = WRITE
            self._init_write(filename)
            self.compress = zlib.compressobj(compresslevel,
                                             zlib.DEFLATED,
                                             -zlib.MAX_WBITS,
                                             zlib.DEF_MEM_LEVEL,
                                             0)
            self._write_mtime = mtime
            self._buffer_size = _WRITE_BUFFER_SIZE
            self._buffer = io.BufferedWriter(_WriteBufferStream(self),
                                             buffer_size=self._buffer_size)
        else:
            raise ValueError("Invalid mode: {!r}".format(mode))

        self.fileobj = fileobj

        if self.mode == WRITE:
            self._write_gzip_header(compresslevel)

    @property
    def mtime(self):
        """Last modification time read from stream, or None"""
        return self._buffer.raw._last_mtime

    def __repr__(self):
        s = repr(self.fileobj)
        return '<gzip ' + s[1:-1] + ' ' + hex(id(self)) + '>'

    def _init_write(self, filename):
        self.name = filename
        self.crc = zlib.crc32(b"")
        self.size = 0
        self.writebuf = []
        self.bufsize = 0
        self.offset = 0  # Current file offset for seek(), tell(), etc

    def tell(self):
        self._check_not_closed()
        self._buffer.flush()
        return super().tell()

    def _write_gzip_header(self, compresslevel):
        self.fileobj.write(b'\037\213')             # magic header
        self.fileobj.write(b'\010')                 # compression method
        try:
            # RFC 1952 requires the FNAME field to be Latin-1. Do not
            # include filenames that cannot be represented that way.
            fname = os.path.basename(self.name)
            if not isinstance(fname, bytes):
                fname = fname.encode('latin-1')
            if fname.endswith(b'.gz'):
                fname = fname[:-3]
        except UnicodeEncodeError:
            fname = b''
        flags = 0
        if fname:
            flags = FNAME
        self.fileobj.write(chr(flags).encode('latin-1'))
        mtime = self._write_mtime
        if mtime is None:
            mtime = time.time()
        write32u(self.fileobj, int(mtime))
        if compresslevel == _COMPRESS_LEVEL_BEST:
            xfl = b'\002'
        elif compresslevel == _COMPRESS_LEVEL_FAST:
            xfl = b'\004'
        else:
            xfl = b'\000'
        self.fileobj.write(xfl)
        self.fileobj.write(b'\377')
        if fname:
            self.fileobj.write(fname + b'\000')

    def write(self,data):
        self._check_not_closed()
        if self.mode != WRITE:
            import errno
            raise OSError(errno.EBADF, "write() on read-only GzipFile object")

        if self.fileobj is None:
            raise ValueError("write() on closed GzipFile object")

        return self._buffer.write(data)

    def _write_raw(self, data):
        # Called by our self._buffer underlying WriteBufferStream.
        if isinstance(data, (bytes, bytearray)):
            length = len(data)
        else:
            # accept any data that supports the buffer protocol
            data = memoryview(data)
            length = data.nbytes

        if length > 0:
            self.fileobj.write(self.compress.compress(data))
            self.size += length
            self.crc = zlib.crc32(data, self.crc)
            self.offset += length

        return length

    def read(self, size=-1):
        self._check_not_closed()
        if self.mode != READ:
            import errno
            raise OSError(errno.EBADF, "read() on write-only GzipFile object")
        return self._buffer.read(size)

    def read1(self, size=-1):
        """Implements BufferedIOBase.read1()

        Reads up to a buffer's worth of data if size is negative."""
        self._check_not_closed()
        if self.mode != READ:
            import errno
            raise OSError(errno.EBADF, "read1() on write-only GzipFile object")

        if size < 0:
            size = io.DEFAULT_BUFFER_SIZE
        return self._buffer.read1(size)

    def peek(self, n):
        self._check_not_closed()
        if self.mode != READ:
            import errno
            raise OSError(errno.EBADF, "peek() on write-only GzipFile object")
        return self._buffer.peek(n)

    @property
    def closed(self):
        return self.fileobj is None

    def close(self):
        fileobj = self.fileobj
        if fileobj is None or self._buffer.closed:
            return
        try:
            if self.mode == WRITE:
                self._buffer.flush()
                fileobj.write(self.compress.flush())
                write32u(fileobj, self.crc)
                # self.size may exceed 2 GiB, or even 4 GiB
                write32u(fileobj, self.size & 0xffffffff)
            elif self.mode == READ:
                self._buffer.close()
        finally:
            self.fileobj = None
            myfileobj = self.myfileobj
            if myfileobj:
                self.myfileobj = None
                myfileobj.close()

    def flush(self,zlib_mode=zlib.Z_SYNC_FLUSH):
        self._check_not_closed()
        if self.mode == WRITE:
            self._buffer.flush()
            # Ensure the compressor's buffer is flushed
            self.fileobj.write(self.compress.flush(zlib_mode))
            self.fileobj.flush()

    def fileno(self):
        """Invoke the underlying file object's fileno() method.

        This will raise AttributeError if the underlying file object
        doesn't support fileno().
        """
        return self.fileobj.fileno()

    def rewind(self):
        '''Return the uncompressed stream file position indicator to the
        beginning of the file'''
        if self.mode != READ:
            raise OSError("Can't rewind in write mode")
        self._buffer.seek(0)

    def readable(self):
        return self.mode == READ

    def writable(self):
        return self.mode == WRITE

    def seekable(self):
        return True

    def seek(self, offset, whence=io.SEEK_SET):
        if self.mode == WRITE:
            self._check_not_closed()
            # Flush buffer to ensure validity of self.offset
            self._buffer.flush()
            if whence != io.SEEK_SET:
                if whence == io.SEEK_CUR:
                    offset = self.offset + offset
                else:
                    raise ValueError('Seek from end not supported')
            if offset < self.offset:
                raise OSError('Negative seek in write mode')
            count = offset - self.offset
            chunk = b'\0' * self._buffer_size
            for i in range(count // self._buffer_size):
                self.write(chunk)
            self.write(b'\0' * (count % self._buffer_size))
        elif self.mode == READ:
            self._check_not_closed()
            return self._buffer.seek(offset, whence)

        return self.offset

    def readline(self, size=-1):
        self._check_not_closed()
        return self._buffer.readline(size)


def _read_exact(fp, n):
    '''Read exactly *n* bytes from `fp`

    This method is required because fp may be unbuffered,
    i.e. return short reads.
    '''
    data = fp.read(n)
    while len(data) < n:
        b = fp.read(n - len(data))
        if not b:
            raise EOFError("Compressed file ended before the "
                           "end-of-stream marker was reached")
        data += b
    return data


def _read_gzip_header(fp):
    '''Read a gzip header from `fp` and progress to the end of the header.

    Returns last mtime if header was present or None otherwise.
    '''
    magic = fp.read(2)
    if magic == b'':
        return None

    if magic != b'\037\213':
        raise BadGzipFile('Not a gzipped file (%r)' % magic)

    (method, flag, last_mtime) = struct.unpack("<BBIxx", _read_exact(fp, 8))
    if method != 8:
        raise BadGzipFile('Unknown compression method')

    if flag & FEXTRA:
        # Read & discard the extra field, if present
        extra_len, = struct.unpack("<H", _read_exact(fp, 2))
        _read_exact(fp, extra_len)
    if flag & FNAME:
        # Read and discard a null-terminated string containing the filename
        while True:
            s = fp.read(1)
            if not s or s==b'\000':
                break
    if flag & FCOMMENT:
        # Read and discard a null-terminated string containing a comment
        while True:
            s = fp.read(1)
            if not s or s==b'\000':
                break
    if flag & FHCRC:
        _read_exact(fp, 2)     # Read & discard the 16-bit header CRC
    return last_mtime


class _GzipReader(_compression.DecompressReader):
    def __init__(self, fp):
        super().__init__(_PaddedFile(fp), zlib._ZlibDecompressor,
                         wbits=-zlib.MAX_WBITS)
        # Set flag indicating start of a new member
        self._new_member = True
        self._last_mtime = None

    def _init_read(self):
        self._crc = zlib.crc32(b"")
        self._stream_size = 0  # Decompressed size of unconcatenated stream

    def _read_gzip_header(self):
        last_mtime = _read_gzip_header(self._fp)
        if last_mtime is None:
            return False
        self._last_mtime = last_mtime
        return True

    def read(self, size=-1):
        if size < 0:
            return self.readall()
        # size=0 is special because decompress(max_length=0) is not supported
        if not size:
            return b""

        # For certain input data, a single
        # call to decompress() may not return
        # any data. In this case, retry until we get some data or reach EOF.
        while True:
            if self._decompressor.eof:
                # Ending case: we've come to the end of a member in the file,
                # so finish up this member, and read a new gzip header.
                # Check the CRC and file size, and set the flag so we read
                # a new member
                self._read_eof()
                self._new_member = True
                self._decompressor = self._decomp_factory(
                    **self._decomp_args)

            if self._new_member:
                # If the _new_member flag is set, we have to
                # jump to the next member, if there is one.
                self._init_read()
                if not self._read_gzip_header():
                    self._size = self._pos
                    return b""
                self._new_member = False

            # Read a chunk of data from the file
            if self._decompressor.needs_input:
                buf = self._fp.read(READ_BUFFER_SIZE)
                uncompress = self._decompressor.decompress(buf, size)
            else:
                uncompress = self._decompressor.decompress(b"", size)

            if self._decompressor.unused_data != b"":
                # Prepend the already read bytes to the fileobj so they can
                # be seen by _read_eof() and _read_gzip_header()
                self._fp.prepend(self._decompressor.unused_data)

            if uncompress != b"":
                break
            if buf == b"":
                raise EOFError("Compressed file ended before the "
                               "end-of-stream marker was reached")

        self._crc = zlib.crc32(uncompress, self._crc)
        self._stream_size += len(uncompress)
        self._pos += len(uncompress)
        return uncompress

    def _read_eof(self):
        # We've read to the end of the file
        # We check that the computed CRC and size of the
        # uncompressed data matches the stored values.  Note that the size
        # stored is the true file size mod 2**32.
        crc32, isize = struct.unpack("<II", _read_exact(self._fp, 8))
        if crc32 != self._crc:
            raise BadGzipFile("CRC check failed %s != %s" % (hex(crc32),
                                                             hex(self._crc)))
        elif isize != (self._stream_size & 0xffffffff):
            raise BadGzipFile("Incorrect length of data produced")

        # Gzip files can be padded with zeroes and still have archives.
        # Consume all zero bytes and set the file position to the first
        # non-zero byte. See http://www.gzip.org/#faq8
        c = b"\x00"
        while c == b"\x00":
            c = self._fp.read(1)
        if c:
            self._fp.prepend(c)

    def _rewind(self):
        super()._rewind()
        self._new_member = True


def compress(data, compresslevel=_COMPRESS_LEVEL_BEST, *, mtime=None):
    """Compress data in one shot and return the compressed string.

    compresslevel sets the compression level in range of 0-9.
    mtime can be used to set the modification time. The modification time is
    set to the current time by default.
    """
    # Wbits=31 automatically includes a gzip header and trailer.
    gzip_data = zlib.compress(data, level=compresslevel, wbits=31)
    if mtime is None:
        mtime = time.time()
    # Reuse gzip header created by zlib, replace mtime and OS byte for
    # consistency.
    header = struct.pack("<4sLBB", gzip_data, int(mtime), gzip_data[8], 255)
    return header + gzip_data[10:]


def decompress(data):
    """Decompress a gzip compressed string in one shot.
    Return the decompressed string.
    """
    decompressed_members = []
    while True:
        fp = io.BytesIO(data)
        if _read_gzip_header(fp) is None:
            return b"".join(decompressed_members)
        # Use a zlib raw deflate compressor
        do = zlib.decompressobj(wbits=-zlib.MAX_WBITS)
        # Read all the data except the header
        decompressed = do.decompress(data[fp.tell():])
        if not do.eof or len(do.unused_data) < 8:
            raise EOFError("Compressed file ended before the end-of-stream "
                           "marker was reached")
        crc, length = struct.unpack("<II", do.unused_data[:8])
        if crc != zlib.crc32(decompressed):
            raise BadGzipFile("CRC check failed")
        if length != (len(decompressed) & 0xffffffff):
            raise BadGzipFile("Incorrect length of data produced")
        decompressed_members.append(decompressed)
        data = do.unused_data[8:].lstrip(b"\x00")


def main():
    from argparse import ArgumentParser
    parser = ArgumentParser(description=
        "A simple command line interface for the gzip module: act like gzip, "
        "but do not delete the input file.")
    group = parser.add_mutually_exclusive_group()
    group.add_argument('--fast', action='store_true', help='compress faster')
    group.add_argument('--best', action='store_true', help='compress better')
    group.add_argument("-d", "--decompress", action="store_true",
                        help="act like gunzip instead of gzip")

    parser.add_argument("args", nargs="*", default=["-"], metavar='file')
    args = parser.parse_args()

    compresslevel = _COMPRESS_LEVEL_TRADEOFF
    if args.fast:
        compresslevel = _COMPRESS_LEVEL_FAST
    elif args.best:
        compresslevel = _COMPRESS_LEVEL_BEST

    for arg in args.args:
        if args.decompress:
            if arg == "-":
                f = GzipFile(filename="", mode="rb", fileobj=sys.stdin.buffer)
                g = sys.stdout.buffer
            else:
                if arg[-3:] != ".gz":
                    sys.exit(f"filename doesn't end in .gz: {arg!r}")
                f = open(arg, "rb")
                g = builtins.open(arg[:-3], "wb")
        else:
            if arg == "-":
                f = sys.stdin.buffer
                g = GzipFile(filename="", mode="wb", fileobj=sys.stdout.buffer,
                             compresslevel=compresslevel)
            else:
                f = builtins.open(arg, "rb")
                g = open(arg + ".gz", "wb")
        while True:
            chunk = f.read(READ_BUFFER_SIZE)
            if not chunk:
                break
            g.write(chunk)
        if g is not sys.stdout.buffer:
            g.close()
        if f is not sys.stdin.buffer:
            f.close()

if __name__ == '__main__':
    main()
```
