## Supplementary software v0.2.1 for "Virtual control arms for paediatric myopia trials: external validation of axial-elongation models": hashlib.py

```
#.  Copyright (C) 2005-2010   Gregory P. Smith (greg@krypto.org)
#  Licensed to PSF under a Contributor Agreement.
#

__doc__ = """hashlib module - A common interface to many hash functions.

new(name, data=b'', **kwargs) - returns a new hash object implementing the
                                given hash function; initializing the hash
                                using the given binary data.

Named constructor functions are also available, these are faster
than using new(name):

md5(), sha1(), sha224(), sha256(), sha384(), sha512(), blake2b(), blake2s(),
sha3_224, sha3_256, sha3_384, sha3_512, shake_128, and shake_256.

More algorithms may be available on your platform but the above are guaranteed
to exist.  See the algorithms_guaranteed and algorithms_available attributes
to find out what algorithm names can be passed to new().

NOTE: If you want the adler32 or crc32 hash functions they are available in
the zlib module.

Choose your hash function wisely.  Some have known collision weaknesses.
sha384 and sha512 will be slow on 32 bit platforms.

Hash objects have these methods:
 - update(data): Update the hash object with the bytes in data. Repeated calls
                 are equivalent to a single call with the concatenation of all
                 the arguments.
 - digest():     Return the digest of the bytes passed to the update() method
                 so far as a bytes object.
 - hexdigest():  Like digest() except the digest is returned as a string
                 of double length, containing only hexadecimal digits.
 - copy():       Return a copy (clone) of the hash object. This can be used to
                 efficiently compute the digests of datas that share a common
                 initial substring.

For example, to obtain the digest of the byte string 'Nobody inspects the
spammish repetition':

    >>> import hashlib
    >>> m = hashlib.md5()
    >>> m.update(b"Nobody inspects")
    >>> m.update(b" the spammish repetition")
    >>> m.digest()
    b'\\xbbd\\x9c\\x83\\xdd\\x1e\\xa5\\xc9\\xd9\\xde\\xc9\\xa1\\x8d\\xf0\\xff\\xe9'

More condensed:

    >>> hashlib.sha224(b"Nobody inspects the spammish repetition").hexdigest()
    'a4337bc45a8fc544c03f52dc550cd6e1e87021bc896588bd79e901e2'

"""

# This tuple and __get_builtin_constructor() must be modified if a new
# always available algorithm is added.
__always_supported = ('md5', 'sha1', 'sha224', 'sha256', 'sha384', 'sha512',
                      'blake2b', 'blake2s',
                      'sha3_224', 'sha3_256', 'sha3_384', 'sha3_512',
                      'shake_128', 'shake_256')


algorithms_guaranteed = set(__always_supported)
algorithms_available = set(__always_supported)

__all__ = __always_supported + ('new', 'algorithms_guaranteed',
                                'algorithms_available', 'file_digest')


__builtin_constructor_cache = {}

# Prefer our blake2 implementation
# OpenSSL 1.1.0 comes with a limited implementation of blake2b/s. The OpenSSL
# implementations neither support keyed blake2 (blake2 MAC) nor advanced
# features like salt, personalization, or tree hashing. OpenSSL hash-only
# variants are available as 'blake2b512' and 'blake2s256', though.
__block_openssl_constructor = {
    'blake2b', 'blake2s',
}

def __get_builtin_constructor(name):
    cache = __builtin_constructor_cache
    constructor = cache.get(name)
    if constructor is not None:
        return constructor
    try:
        if name in {'SHA1', 'sha1'}:
            import _sha1
            cache['SHA1'] = cache['sha1'] = _sha1.sha1
        elif name in {'MD5', 'md5'}:
            import _md5
            cache['MD5'] = cache['md5'] = _md5.md5
        elif name in {'SHA256', 'sha256', 'SHA224', 'sha224'}:
            import _sha2
            cache['SHA224'] = cache['sha224'] = _sha2.sha224
            cache['SHA256'] = cache['sha256'] = _sha2.sha256
        elif name in {'SHA512', 'sha512', 'SHA384', 'sha384'}:
            import _sha2
            cache['SHA384'] = cache['sha384'] = _sha2.sha384
            cache['SHA512'] = cache['sha512'] = _sha2.sha512
        elif name in {'blake2b', 'blake2s'}:
            import _blake2
            cache['blake2b'] = _blake2.blake2b
            cache['blake2s'] = _blake2.blake2s
        elif name in {'sha3_224', 'sha3_256', 'sha3_384', 'sha3_512'}:
            import _sha3
            cache['sha3_224'] = _sha3.sha3_224
            cache['sha3_256'] = _sha3.sha3_256
            cache['sha3_384'] = _sha3.sha3_384
            cache['sha3_512'] = _sha3.sha3_512
        elif name in {'shake_128', 'shake_256'}:
            import _sha3
            cache['shake_128'] = _sha3.shake_128
            cache['shake_256'] = _sha3.shake_256
    except ImportError:
        pass  # no extension module, this hash is unsupported.

    constructor = cache.get(name)
    if constructor is not None:
        return constructor

    raise ValueError('unsupported hash type ' + name)


def __get_openssl_constructor(name):
    if name in __block_openssl_constructor:
        # Prefer our builtin blake2 implementation.
        return __get_builtin_constructor(name)
    try:
        # MD5, SHA1, and SHA2 are in all supported OpenSSL versions
        # SHA3/shake are available in OpenSSL 1.1.1+
        f = getattr(_hashlib, 'openssl_' + name)
        # Allow the C module to raise ValueError.  The function will be
        # defined but the hash not actually available.  Don't fall back to
        # builtin if the current security policy blocks a digest, bpo#40695.
        f(usedforsecurity=False)
        # Use the C function directly (very fast)
        return f
    except (AttributeError, ValueError):
        return __get_builtin_constructor(name)


def __py_new(name, data=b'', **kwargs):
    """new(name, data=b'', **kwargs) - Return a new hashing object using the
    named algorithm; optionally initialized with data (which must be
    a bytes-like object).
    """
    return __get_builtin_constructor(name)(data, **kwargs)


def __hash_new(name, data=b'', **kwargs):
    """new(name, data=b'') - Return a new hashing object using the named algorithm;
    optionally initialized with data (which must be a bytes-like object).
    """
    if name in __block_openssl_constructor:
        # Prefer our builtin blake2 implementation.
        return __get_builtin_constructor(name)(data, **kwargs)
    try:
        return _hashlib.new(name, data, **kwargs)
    except ValueError:
        # If the _hashlib module (OpenSSL) doesn't support the named
        # hash, try using our builtin implementations.
        # This allows for SHA224/256 and SHA384/512 support even though
        # the OpenSSL library prior to 0.9.8 doesn't provide them.
        return __get_builtin_constructor(name)(data)


try:
    import _hashlib
    new = __hash_new
    __get_hash = __get_openssl_constructor
    algorithms_available = algorithms_available.union(
            _hashlib.openssl_md_meth_names)
except ImportError:
    _hashlib = None
    new = __py_new
    __get_hash = __get_builtin_constructor

try:
    # OpenSSL's PKCS5_PBKDF2_HMAC requires OpenSSL 1.0+ with HMAC and SHA
    from _hashlib import pbkdf2_hmac
    __all__ += ('pbkdf2_hmac',)
except ImportError:
    pass


try:
    # OpenSSL's scrypt requires OpenSSL 1.1+
    from _hashlib import scrypt
except ImportError:
    pass


def file_digest(fileobj, digest, /, *, _bufsize=2**18):
    """Hash the contents of a file-like object. Returns a digest object.

    *fileobj* must be a file-like object opened for reading in binary mode.
    It accepts file objects from open(), io.BytesIO(), and SocketIO objects.
    The function may bypass Python's I/O and use the file descriptor *fileno*
    directly.

    *digest* must either be a hash algorithm name as a *str*, a hash
    constructor, or a callable that returns a hash object.
    """
    # On Linux we could use AF_ALG sockets and sendfile() to archive zero-copy
    # hashing with hardware acceleration.
    if isinstance(digest, str):
        digestobj = new(digest)
    else:
        digestobj = digest()

    if hasattr(fileobj, "getbuffer"):
        # io.BytesIO object, use zero-copy buffer
        digestobj.update(fileobj.getbuffer())
        return digestobj

    # Only binary files implement readinto().
    if not (
        hasattr(fileobj, "readinto")
        and hasattr(fileobj, "readable")
        and fileobj.readable()
    ):
        raise ValueError(
            f"'{fileobj!r}' is not a file-like object in binary reading mode."
        )

    # binary file, socket.SocketIO object
    # Note: socket I/O uses different syscalls than file I/O.
    buf = bytearray(_bufsize)  # Reusable buffer to reduce allocations.
    view = memoryview(buf)
    while True:
        size = fileobj.readinto(buf)
        if size == 0:
            break  # EOF
        digestobj.update(view[:size])

    return digestobj


for __func_name in __always_supported:
    # try them all, some may not work due to the OpenSSL
    # version not supporting that algorithm.
    try:
        globals()[__func_name] = __get_hash(__func_name)
    except ValueError:
        import logging
        logging.exception('code for hash %s was not found.', __func_name)


# Cleanup locals()
del __always_supported, __func_name, __get_hash
del __py_new, __hash_new, __get_openssl_constructor
```
