## Supplementary software v0.2.1 for "Virtual control arms for paediatric myopia trials: external validation of axial-elongation models": heapq.py

```
"""Heap queue algorithm (a.k.a. priority queue).

Heaps are arrays for which a[k] <= a[2*k+1] and a[k] <= a[2*k+2] for
all k, counting elements from 0.  For the sake of comparison,
non-existing elements are considered to be infinite.  The interesting
property of a heap is that a[0] is always its smallest element.

Usage:

heap = []            # creates an empty heap
heappush(heap, item) # pushes a new item on the heap
item = heappop(heap) # pops the smallest item from the heap
item = heap[0]       # smallest item on the heap without popping it
heapify(x)           # transforms list into a heap, in-place, in linear time
item = heappushpop(heap, item) # pushes a new item and then returns
                               # the smallest item; the heap size is unchanged
item = heapreplace(heap, item) # pops and returns smallest item, and adds
                               # new item; the heap size is unchanged

Our API differs from textbook heap algorithms as follows:

- We use 0-based indexing.  This makes the relationship between the
  index for a node and the indexes for its children slightly less
  obvious, but is more suitable since Python uses 0-based indexing.

- Our heappop() method returns the smallest item, not the largest.

These two make it possible to view the heap as a regular Python list
without surprises: heap[0] is the smallest item, and heap.sort()
maintains the heap invariant!
"""

# Original code by Kevin O'Connor, augmented by Tim Peters and Raymond Hettinger

__about__ = """Heap queues

[explanation by François Pinard]

Heaps are arrays for which a[k] <= a[2*k+1] and a[k] <= a[2*k+2] for
all k, counting elements from 0.  For the sake of comparison,
non-existing elements are considered to be infinite.  The interesting
property of a heap is that a[0] is always its smallest element.

The strange invariant above is meant to be an efficient memory
representation for a tournament.  The numbers below are `k', not a[k]:

                                   0

                  1                                 2

          3               4                5               6

      7       8       9       10      11      12      13      14

    15 16   17 18   19 20   21 22   23 24   25 26   27 28   29 30


In the tree above, each cell `k' is topping `2*k+1' and `2*k+2'.  In
a usual binary tournament we see in sports, each cell is the winner
over the two cells it tops, and we can trace the winner down the tree
to see all opponents s/he had.  However, in many computer applications
of such tournaments, we do not need to trace the history of a winner.
To be more memory efficient, when a winner is promoted, we try to
replace it by something else at a lower level, and the rule becomes
that a cell and the two cells it tops contain three different items,
but the top cell "wins" over the two topped cells.

If this heap invariant is protected at all time, index 0 is clearly
the overall winner.  The simplest algorithmic way to remove it and
find the "next" winner is to move some loser (let's say cell 30 in the
diagram above) into the 0 position, and then percolate this new 0 down
the tree, exchanging values, until the invariant is re-established.
This is clearly logarithmic on the total number of items in the tree.
By iterating over all items, you get an O(n ln n) sort.

A nice feature of this sort is that you can efficiently insert new
items while the sort is going on, provided that the inserted items are
not "better" than the last 0'th element you extracted.  This is
especially useful in simulation contexts, where the tree holds all
incoming events, and the "win" condition means the smallest scheduled
time.  When an event schedule other events for execution, they are
scheduled into the future, so they can easily go into the heap.  So, a
heap is a good structure for implementing schedulers (this is what I
used for my MIDI sequencer :-).

Various structures for implementing schedulers have been extensively
studied, and heaps are good for this, as they are reasonably speedy,
the speed is almost constant, and the worst case is not much different
than the average case.  However, there are other representations which
are more efficient overall, yet the worst cases might be terrible.

Heaps are also very useful in big disk sorts.  You most probably all
know that a big sort implies producing "runs" (which are pre-sorted
sequences, which size is usually related to the amount of CPU memory),
followed by a merging passes for these runs, which merging is often
very cleverly organised[1].  It is very important that the initial
sort produces the longest runs possible.  Tournaments are a good way
to that.  If, using all the memory available to hold a tournament, you
replace and percolate items that happen to fit the current run, you'll
produce runs which are twice the size of the memory for random input,
and much better for input fuzzily ordered.

Moreover, if you output the 0'th item on disk and get an input which
may not fit in the current tournament (because the value "wins" over
the last output value), it cannot fit in the heap, so the size of the
heap decreases.  The freed memory could be cleverly reused immediately
for progressively building a second heap, which grows at exactly the
same rate the first heap is melting.  When the first heap completely
vanishes, you switch heaps and start a new run.  Clever and quite
effective!

In a word, heaps are useful memory structures to know.  I use them in
a few applications, and I think it is good to keep a `heap' module
around. :-)

--------------------
[1] The disk balancing algorithms which are current, nowadays, are
more annoying than clever, and this is a consequence of the seeking
capabilities of the disks.  On devices which cannot seek, like big
tape drives, the story was quite different, and one had to be very
clever to ensure (far in advance) that each tape movement will be the
most effective possible (that is, will best participate at
"progressing" the merge).  Some tapes were even able to read
backwards, and this was also used to avoid the rewinding time.
Believe me, real good tape sorts were quite spectacular to watch!
From all times, sorting has always been a Great Art! :-)
"""

__all__ = ['heappush', 'heappop', 'heapify', 'heapreplace', 'merge',
           'nlargest', 'nsmallest', 'heappushpop']

def heappush(heap, item):
    """Push item onto heap, maintaining the heap invariant."""
    heap.append(item)
    _siftdown(heap, 0, len(heap)-1)

def heappop(heap):
    """Pop the smallest item off the heap, maintaining the heap invariant."""
    lastelt = heap.pop()    # raises appropriate IndexError if heap is empty
    if heap:
        returnitem = heap[0]
        heap[0] = lastelt
        _siftup(heap, 0)
        return returnitem
    return lastelt

def heapreplace(heap, item):
    """Pop and return the current smallest value, and add the new item.

    This is more efficient than heappop() followed by heappush(), and can be
    more appropriate when using a fixed-size heap.  Note that the value
    returned may be larger than item!  That constrains reasonable uses of
    this routine unless written as part of a conditional replacement:

        if item > heap[0]:
            item = heapreplace(heap, item)
    """
    returnitem = heap[0]    # raises appropriate IndexError if heap is empty
    heap[0] = item
    _siftup(heap, 0)
    return returnitem

def heappushpop(heap, item):
    """Fast version of a heappush followed by a heappop."""
    if heap and heap[0] < item:
        item, heap[0] = heap[0], item
        _siftup(heap, 0)
    return item

def heapify(x):
    """Transform list into a heap, in-place, in O(len(x)) time."""
    n = len(x)
    # Transform bottom-up.  The largest index there's any point to looking at
    # is the largest with a child index in-range, so must have 2*i + 1 < n,
    # or i < (n-1)/2.  If n is even = 2*j, this is (2*j-1)/2 = j-1/2 so
    # j-1 is the largest, which is n//2 - 1.  If n is odd = 2*j+1, this is
    # (2*j+1-1)/2 = j so j-1 is the largest, and that's again n//2-1.
    for i in reversed(range(n//2)):
        _siftup(x, i)

def _heappop_max(heap):
    """Maxheap version of a heappop."""
    lastelt = heap.pop()    # raises appropriate IndexError if heap is empty
    if heap:
        returnitem = heap[0]
        heap[0] = lastelt
        _siftup_max(heap, 0)
        return returnitem
    return lastelt

def _heapreplace_max(heap, item):
    """Maxheap version of a heappop followed by a heappush."""
    returnitem = heap[0]    # raises appropriate IndexError if heap is empty
    heap[0] = item
    _siftup_max(heap, 0)
    return returnitem

def _heapify_max(x):
    """Transform list into a maxheap, in-place, in O(len(x)) time."""
    n = len(x)
    for i in reversed(range(n//2)):
        _siftup_max(x, i)

# 'heap' is a heap at all indices >= startpos, except possibly for pos.  pos
# is the index of a leaf with a possibly out-of-order value.  Restore the
# heap invariant.
def _siftdown(heap, startpos, pos):
    newitem = heap[pos]
    # Follow the path to the root, moving parents down until finding a place
    # newitem fits.
    while pos > startpos:
        parentpos = (pos - 1) >> 1
        parent = heap[parentpos]
        if newitem < parent:
            heap[pos] = parent
            pos = parentpos
            continue
        break
    heap[pos] = newitem

# The child indices of heap index pos are already heaps, and we want to make
# a heap at index pos too.  We do this by bubbling the smaller child of
# pos up (and so on with that child's children, etc) until hitting a leaf,
# then using _siftdown to move the oddball originally at index pos into place.
#
# We *could* break out of the loop as soon as we find a pos where newitem <=
# both its children, but turns out that's not a good idea, and despite that
# many books write the algorithm that way.  During a heap pop, the last array
# element is sifted in, and that tends to be large, so that comparing it
# against values starting from the root usually doesn't pay (= usually doesn't
# get us out of the loop early).  See Knuth, Volume 3, where this is
# explained and quantified in an exercise.
#
# Cutting the # of comparisons is important, since these routines have no
# way to extract "the priority" from an array element, so that intelligence
# is likely to be hiding in custom comparison methods, or in array elements
# storing (priority, record) tuples.  Comparisons are thus potentially
# expensive.
#
# On random arrays of length 1000, making this change cut the number of
# comparisons made by heapify() a little, and those made by exhaustive
# heappop() a lot, in accord with theory.  Here are typical results from 3
# runs (3 just to demonstrate how small the variance is):
#
# Compares needed by heapify     Compares needed by 1000 heappops
# --------------------------     --------------------------------
# 1837 cut to 1663               14996 cut to 8680
# 1855 cut to 1659               14966 cut to 8678
# 1847 cut to 1660               15024 cut to 8703
#
# Building the heap by using heappush() 1000 times instead required
# 2198, 2148, and 2219 compares:  heapify() is more efficient, when
# you can use it.
#
# The total compares needed by list.sort() on the same lists were 8627,
# 8627, and 8632 (this should be compared to the sum of heapify() and
# heappop() compares):  list.sort() is (unsurprisingly!) more efficient
# for sorting.

def _siftup(heap, pos):
    endpos = len(heap)
    startpos = pos
    newitem = heap[pos]
    # Bubble up the smaller child until hitting a leaf.
    childpos = 2*pos + 1    # leftmost child position
    while childpos < endpos:
        # Set childpos to index of smaller child.
        rightpos = childpos + 1
        if rightpos < endpos and not heap[childpos] < heap[rightpos]:
            childpos = rightpos
        # Move the smaller child up.
        heap[pos] = heap[childpos]
        pos = childpos
        childpos = 2*pos + 1
    # The leaf at pos is empty now.  Put newitem there, and bubble it up
    # to its final resting place (by sifting its parents down).
    heap[pos] = newitem
    _siftdown(heap, startpos, pos)

def _siftdown_max(heap, startpos, pos):
    'Maxheap variant of _siftdown'
    newitem = heap[pos]
    # Follow the path to the root, moving parents down until finding a place
    # newitem fits.
    while pos > startpos:
        parentpos = (pos - 1) >> 1
        parent = heap[parentpos]
        if parent < newitem:
            heap[pos] = parent
            pos = parentpos
            continue
        break
    heap[pos] = newitem

def _siftup_max(heap, pos):
    'Maxheap variant of _siftup'
    endpos = len(heap)
    startpos = pos
    newitem = heap[pos]
    # Bubble up the larger child until hitting a leaf.
    childpos = 2*pos + 1    # leftmost child position
    while childpos < endpos:
        # Set childpos to index of larger child.
        rightpos = childpos + 1
        if rightpos < endpos and not heap[rightpos] < heap[childpos]:
            childpos = rightpos
        # Move the larger child up.
        heap[pos] = heap[childpos]
        pos = childpos
        childpos = 2*pos + 1
    # The leaf at pos is empty now.  Put newitem there, and bubble it up
    # to its final resting place (by sifting its parents down).
    heap[pos] = newitem
    _siftdown_max(heap, startpos, pos)

def merge(*iterables, key=None, reverse=False):
    '''Merge multiple sorted inputs into a single sorted output.

    Similar to sorted(itertools.chain(*iterables)) but returns a generator,
    does not pull the data into memory all at once, and assumes that each of
    the input streams is already sorted (smallest to largest).

    >>> list(merge([1,3,5,7], [0,2,4,8], [5,10,15,20], [], [25]))
    [0, 1, 2, 3, 4, 5, 5, 7, 8, 10, 15, 20, 25]

    If *key* is not None, applies a key function to each element to determine
    its sort order.

    >>> list(merge(['dog', 'horse'], ['cat', 'fish', 'kangaroo'], key=len))
    ['dog', 'cat', 'fish', 'horse', 'kangaroo']

    '''

    h = []
    h_append = h.append

    if reverse:
        _heapify = _heapify_max
        _heappop = _heappop_max
        _heapreplace = _heapreplace_max
        direction = -1
    else:
        _heapify = heapify
        _heappop = heappop
        _heapreplace = heapreplace
        direction = 1

    if key is None:
        for order, it in enumerate(map(iter, iterables)):
            try:
                next = it.__next__
                h_append([next(), order * direction, next])
            except StopIteration:
                pass
        _heapify(h)
        while len(h) > 1:
            try:
                while True:
                    value, order, next = s = h[0]
                    yield value
                    s[0] = next()           # raises StopIteration when exhausted
                    _heapreplace(h, s)      # restore heap condition
            except StopIteration:
                _heappop(h)                 # remove empty iterator
        if h:
            # fast case when only a single iterator remains
            value, order, next = h[0]
            yield value
            yield from next.__self__
        return

    for order, it in enumerate(map(iter, iterables)):
        try:
            next = it.__next__
            value = next()
            h_append([key(value), order * direction, value, next])
        except StopIteration:
            pass
    _heapify(h)
    while len(h) > 1:
        try:
            while True:
                key_value, order, value, next = s = h[0]
                yield value
                value = next()
                s[0] = key(value)
                s[2] = value
                _heapreplace(h, s)
        except StopIteration:
            _heappop(h)
    if h:
        key_value, order, value, next = h[0]
        yield value
        yield from next.__self__


# Algorithm notes for nlargest() and nsmallest()
# ==============================================
#
# Make a single pass over the data while keeping the k most extreme values
# in a heap.  Memory consumption is limited to keeping k values in a list.
#
# Measured performance for random inputs:
#
#                                   number of comparisons
#    n inputs     k-extreme values  (average of 5 trials)   % more than min()
# -------------   ----------------  ---------------------   -----------------
#      1,000           100                  3,317               231.7%
#     10,000           100                 14,046                40.5%
#    100,000           100                105,749                 5.7%
#  1,000,000           100              1,007,751                 0.8%
# 10,000,000           100             10,009,401                 0.1%
#
# Theoretical number of comparisons for k smallest of n random inputs:
#
# Step   Comparisons                  Action
# ----   --------------------------   ---------------------------
#  1     1.66 * k                     heapify the first k-inputs
#  2     n - k                        compare remaining elements to top of heap
#  3     k * (1 + lg2(k)) * ln(n/k)   replace the topmost value on the heap
#  4     k * lg2(k) - (k/2)           final sort of the k most extreme values
#
# Combining and simplifying for a rough estimate gives:
#
#        comparisons = n + k * (log(k, 2) * log(n/k) + log(k, 2) + log(n/k))
#
# Computing the number of comparisons for step 3:
# -----------------------------------------------
# * For the i-th new value from the iterable, the probability of being in the
#   k most extreme values is k/i.  For example, the probability of the 101st
#   value seen being in the 100 most extreme values is 100/101.
# * If the value is a new extreme value, the cost of inserting it into the
#   heap is 1 + log(k, 2).
# * The probability times the cost gives:
#            (k/i) * (1 + log(k, 2))
# * Summing across the remaining n-k elements gives:
#            sum((k/i) * (1 + log(k, 2)) for i in range(k+1, n+1))
# * This reduces to:
#            (H(n) - H(k)) * k * (1 + log(k, 2))
# * Where H(n) is the n-th harmonic number estimated by:
#            gamma = 0.5772156649
#            H(n) = log(n, e) + gamma + 1 / (2 * n)
#   http://en.wikipedia.org/wiki/Harmonic_series_(mathematics)#Rate_of_divergence
# * Substituting the H(n) formula:
#            comparisons = k * (1 + log(k, 2)) * (log(n/k, e) + (1/n - 1/k) / 2)
#
# Worst-case for step 3:
# ----------------------
# In the worst case, the input data is reversed sorted so that every new element
# must be inserted in the heap:
#
#             comparisons = 1.66 * k + log(k, 2) * (n - k)
#
# Alternative Algorithms
# ----------------------
# Other algorithms were not used because they:
# 1) Took much more auxiliary memory,
# 2) Made multiple passes over the data.
# 3) Made more comparisons in common cases (small k, large n, semi-random input).
# See the more detailed comparison of approach at:
# http://code.activestate.com/recipes/577573-compare-algorithms-for-heapqsmallest

def nsmallest(n, iterable, key=None):
    """Find the n smallest elements in a dataset.

    Equivalent to:  sorted(iterable, key=key)[:n]
    """

    # Short-cut for n==1 is to use min()
    if n == 1:
        it = iter(iterable)
        sentinel = object()
        result = min(it, default=sentinel, key=key)
        return [] if result is sentinel else [result]

    # When n>=size, it's faster to use sorted()
    try:
        size = len(iterable)
    except (TypeError, AttributeError):
        pass
    else:
        if n >= size:
            return sorted(iterable, key=key)[:n]

    # When key is none, use simpler decoration
    if key is None:
        it = iter(iterable)
        # put the range(n) first so that zip() doesn't
        # consume one too many elements from the iterator
        result = [(elem, i) for i, elem in zip(range(n), it)]
        if not result:
            return result
        _heapify_max(result)
        top = result[0][0]
        order = n
        _heapreplace = _heapreplace_max
        for elem in it:
            if elem < top:
                _heapreplace(result, (elem, order))
                top, _order = result[0]
                order += 1
        result.sort()
        return [elem for (elem, order) in result]

    # General case, slowest method
    it = iter(iterable)
    result = [(key(elem), i, elem) for i, elem in zip(range(n), it)]
    if not result:
        return result
    _heapify_max(result)
    top = result[0][0]
    order = n
    _heapreplace = _heapreplace_max
    for elem in it:
        k = key(elem)
        if k < top:
            _heapreplace(result, (k, order, elem))
            top, _order, _elem = result[0]
            order += 1
    result.sort()
    return [elem for (k, order, elem) in result]

def nlargest(n, iterable, key=None):
    """Find the n largest elements in a dataset.

    Equivalent to:  sorted(iterable, key=key, reverse=True)[:n]
    """

    # Short-cut for n==1 is to use max()
    if n == 1:
        it = iter(iterable)
        sentinel = object()
        result = max(it, default=sentinel, key=key)
        return [] if result is sentinel else [result]

    # When n>=size, it's faster to use sorted()
    try:
        size = len(iterable)
    except (TypeError, AttributeError):
        pass
    else:
        if n >= size:
            return sorted(iterable, key=key, reverse=True)[:n]

    # When key is none, use simpler decoration
    if key is None:
        it = iter(iterable)
        result = [(elem, i) for i, elem in zip(range(0, -n, -1), it)]
        if not result:
            return result
        heapify(result)
        top = result[0][0]
        order = -n
        _heapreplace = heapreplace
        for elem in it:
            if top < elem:
                _heapreplace(result, (elem, order))
                top, _order = result[0]
                order -= 1
        result.sort(reverse=True)
        return [elem for (elem, order) in result]

    # General case, slowest method
    it = iter(iterable)
    result = [(key(elem), i, elem) for i, elem in zip(range(0, -n, -1), it)]
    if not result:
        return result
    heapify(result)
    top = result[0][0]
    order = -n
    _heapreplace = heapreplace
    for elem in it:
        k = key(elem)
        if top < k:
            _heapreplace(result, (k, order, elem))
            top, _order, _elem = result[0]
            order -= 1
    result.sort(reverse=True)
    return [elem for (k, order, elem) in result]

# If available, use C implementation
try:
    from _heapq import *
except ImportError:
    pass
try:
    from _heapq import _heapreplace_max
except ImportError:
    pass
try:
    from _heapq import _heapify_max
except ImportError:
    pass
try:
    from _heapq import _heappop_max
except ImportError:
    pass


if __name__ == "__main__":

    import doctest # pragma: no cover
    print(doctest.testmod()) # pragma: no cover
```
