## Supplementary software v0.2.1 for "Virtual control arms for paediatric myopia trials: external validation of axial-elongation models": hmac.py

```
"""HMAC (Keyed-Hashing for Message Authentication) module.

Implements the HMAC algorithm as described by RFC 2104.
"""

import warnings as _warnings
try:
    import _hashlib as _hashopenssl
except ImportError:
    _hashopenssl = None
    _functype = None
    from _operator import _compare_digest as compare_digest
else:
    compare_digest = _hashopenssl.compare_digest
    _functype = type(_hashopenssl.openssl_sha256)  # builtin type

import hashlib as _hashlib

trans_5C = bytes((x ^ 0x5C) for x in range(256))
trans_36 = bytes((x ^ 0x36) for x in range(256))

# The size of the digests returned by HMAC depends on the underlying
# hashing module used.  Use digest_size from the instance of HMAC instead.
digest_size = None


class HMAC:
    """RFC 2104 HMAC class.  Also complies with RFC 4231.

    This supports the API for Cryptographic Hash Functions (PEP 247).
    """
    blocksize = 64  # 512-bit HMAC; can be changed in subclasses.

    __slots__ = (
        "_hmac", "_inner", "_outer", "block_size", "digest_size"
    )

    def __init__(self, key, msg=None, digestmod=''):
        """Create a new HMAC object.

        key: bytes or buffer, key for the keyed hash object.
        msg: bytes or buffer, Initial input for the hash or None.
        digestmod: A hash name suitable for hashlib.new(). *OR*
                   A hashlib constructor returning a new hash object. *OR*
                   A module supporting PEP 247.

                   Required as of 3.8, despite its position after the optional
                   msg argument.  Passing it as a keyword argument is
                   recommended, though not required for legacy API reasons.
        """

        if not isinstance(key, (bytes, bytearray)):
            raise TypeError("key: expected bytes or bytearray, but got %r" % type(key).__name__)

        if not digestmod:
            raise TypeError("Missing required argument 'digestmod'.")

        if _hashopenssl and isinstance(digestmod, (str, _functype)):
            try:
                self._init_hmac(key, msg, digestmod)
            except _hashopenssl.UnsupportedDigestmodError:
                self._init_old(key, msg, digestmod)
        else:
            self._init_old(key, msg, digestmod)

    def _init_hmac(self, key, msg, digestmod):
        self._hmac = _hashopenssl.hmac_new(key, msg, digestmod=digestmod)
        self.digest_size = self._hmac.digest_size
        self.block_size = self._hmac.block_size

    def _init_old(self, key, msg, digestmod):
        if callable(digestmod):
            digest_cons = digestmod
        elif isinstance(digestmod, str):
            digest_cons = lambda d=b'': _hashlib.new(digestmod, d)
        else:
            digest_cons = lambda d=b'': digestmod.new(d)

        self._hmac = None
        self._outer = digest_cons()
        self._inner = digest_cons()
        self.digest_size = self._inner.digest_size

        if hasattr(self._inner, 'block_size'):
            blocksize = self._inner.block_size
            if blocksize < 16:
                _warnings.warn('block_size of %d seems too small; using our '
                               'default of %d.' % (blocksize, self.blocksize),
                               RuntimeWarning, 2)
                blocksize = self.blocksize
        else:
            _warnings.warn('No block_size attribute on given digest object; '
                           'Assuming %d.' % (self.blocksize),
                           RuntimeWarning, 2)
            blocksize = self.blocksize

        if len(key) > blocksize:
            key = digest_cons(key).digest()

        # self.blocksize is the default blocksize. self.block_size is
        # effective block size as well as the public API attribute.
        self.block_size = blocksize

        key = key.ljust(blocksize, b'\0')
        self._outer.update(key.translate(trans_5C))
        self._inner.update(key.translate(trans_36))
        if msg is not None:
            self.update(msg)

    @property
    def name(self):
        if self._hmac:
            return self._hmac.name
        else:
            return f"hmac-{self._inner.name}"

    def update(self, msg):
        """Feed data from msg into this hashing object."""
        inst = self._hmac or self._inner
        inst.update(msg)

    def copy(self):
        """Return a separate copy of this hashing object.

        An update to this copy won't affect the original object.
        """
        # Call __new__ directly to avoid the expensive __init__.
        other = self.__class__.__new__(self.__class__)
        other.digest_size = self.digest_size
        if self._hmac:
            other._hmac = self._hmac.copy()
            other._inner = other._outer = None
        else:
            other._hmac = None
            other._inner = self._inner.copy()
            other._outer = self._outer.copy()
        return other

    def _current(self):
        """Return a hash object for the current state.

        To be used only internally with digest() and hexdigest().
        """
        if self._hmac:
            return self._hmac
        else:
            h = self._outer.copy()
            h.update(self._inner.digest())
            return h

    def digest(self):
        """Return the hash value of this hashing object.

        This returns the hmac value as bytes.  The object is
        not altered in any way by this function; you can continue
        updating the object after calling this function.
        """
        h = self._current()
        return h.digest()

    def hexdigest(self):
        """Like digest(), but returns a string of hexadecimal digits instead.
        """
        h = self._current()
        return h.hexdigest()

def new(key, msg=None, digestmod=''):
    """Create a new hashing object and return it.

    key: bytes or buffer, The starting key for the hash.
    msg: bytes or buffer, Initial input for the hash, or None.
    digestmod: A hash name suitable for hashlib.new(). *OR*
               A hashlib constructor returning a new hash object. *OR*
               A module supporting PEP 247.

               Required as of 3.8, despite its position after the optional
               msg argument.  Passing it as a keyword argument is
               recommended, though not required for legacy API reasons.

    You can now feed arbitrary bytes into the object using its update()
    method, and can ask for the hash value at any time by calling its digest()
    or hexdigest() methods.
    """
    return HMAC(key, msg, digestmod)


def digest(key, msg, digest):
    """Fast inline implementation of HMAC.

    key: bytes or buffer, The key for the keyed hash object.
    msg: bytes or buffer, Input message.
    digest: A hash name suitable for hashlib.new() for best performance. *OR*
            A hashlib constructor returning a new hash object. *OR*
            A module supporting PEP 247.
    """
    if _hashopenssl is not None and isinstance(digest, (str, _functype)):
        try:
            return _hashopenssl.hmac_digest(key, msg, digest)
        except _hashopenssl.UnsupportedDigestmodError:
            pass

    if callable(digest):
        digest_cons = digest
    elif isinstance(digest, str):
        digest_cons = lambda d=b'': _hashlib.new(digest, d)
    else:
        digest_cons = lambda d=b'': digest.new(d)

    inner = digest_cons()
    outer = digest_cons()
    blocksize = getattr(inner, 'block_size', 64)
    if len(key) > blocksize:
        key = digest_cons(key).digest()
    key = key + b'\x00' * (blocksize - len(key))
    inner.update(key.translate(trans_36))
    outer.update(key.translate(trans_5C))
    inner.update(msg)
    outer.update(inner.digest())
    return outer.digest()
```
