## Supplementary software v0.2.1 for "Virtual control arms for paediatric myopia trials: external validation of axial-elongation models": __init__.py

```
"""
General functions for HTML manipulation.
"""

import re as _re
from html.entities import html5 as _html5


__all__ = ['escape', 'unescape']


def escape(s, quote=True):
    """
    Replace special characters "&", "<" and ">" to HTML-safe sequences.
    If the optional flag quote is true (the default), the quotation mark
    characters, both double quote (") and single quote (') characters are also
    translated.
    """
    s = s.replace("&", "&amp;") # Must be done first!
    s = s.replace("<", "&lt;")
    s = s.replace(">", "&gt;")
    if quote:
        s = s.replace('"', "&quot;")
        s = s.replace('\'', "&#x27;")
    return s


# see https://html.spec.whatwg.org/multipage/parsing.html#numeric-character-reference-end-state

_invalid_charrefs = {
    0x00: '\ufffd',  # REPLACEMENT CHARACTER
    0x0d: '\r',      # CARRIAGE RETURN
    0x80: '\u20ac',  # EURO SIGN
    0x81: '\x81',    # <control>
    0x82: '\u201a',  # SINGLE LOW-9 QUOTATION MARK
    0x83: '\u0192',  # LATIN SMALL LETTER F WITH HOOK
    0x84: '\u201e',  # DOUBLE LOW-9 QUOTATION MARK
    0x85: '\u2026',  # HORIZONTAL ELLIPSIS
    0x86: '\u2020',  # DAGGER
    0x87: '\u2021',  # DOUBLE DAGGER
    0x88: '\u02c6',  # MODIFIER LETTER CIRCUMFLEX ACCENT
    0x89: '\u2030',  # PER MILLE SIGN
    0x8a: '\u0160',  # LATIN CAPITAL LETTER S WITH CARON
    0x8b: '\u2039',  # SINGLE LEFT-POINTING ANGLE QUOTATION MARK
    0x8c: '\u0152',  # LATIN CAPITAL LIGATURE OE
    0x8d: '\x8d',    # <control>
    0x8e: '\u017d',  # LATIN CAPITAL LETTER Z WITH CARON
    0x8f: '\x8f',    # <control>
    0x90: '\x90',    # <control>
    0x91: '\u2018',  # LEFT SINGLE QUOTATION MARK
    0x92: '\u2019',  # RIGHT SINGLE QUOTATION MARK
    0x93: '\u201c',  # LEFT DOUBLE QUOTATION MARK
    0x94: '\u201d',  # RIGHT DOUBLE QUOTATION MARK
    0x95: '\u2022',  # BULLET
    0x96: '\u2013',  # EN DASH
    0x97: '\u2014',  # EM DASH
    0x98: '\u02dc',  # SMALL TILDE
    0x99: '\u2122',  # TRADE MARK SIGN
    0x9a: '\u0161',  # LATIN SMALL LETTER S WITH CARON
    0x9b: '\u203a',  # SINGLE RIGHT-POINTING ANGLE QUOTATION MARK
    0x9c: '\u0153',  # LATIN SMALL LIGATURE OE
    0x9d: '\x9d',    # <control>
    0x9e: '\u017e',  # LATIN SMALL LETTER Z WITH CARON
    0x9f: '\u0178',  # LATIN CAPITAL LETTER Y WITH DIAERESIS
}

_invalid_codepoints = {
    # 0x0001 to 0x0008
    0x1, 0x2, 0x3, 0x4, 0x5, 0x6, 0x7, 0x8,
    # 0x000E to 0x001F
    0xe, 0xf, 0x10, 0x11, 0x12, 0x13, 0x14, 0x15, 0x16, 0x17, 0x18, 0x19,
    0x1a, 0x1b, 0x1c, 0x1d, 0x1e, 0x1f,
    # 0x007F to 0x009F
    0x7f, 0x80, 0x81, 0x82, 0x83, 0x84, 0x85, 0x86, 0x87, 0x88, 0x89, 0x8a,
    0x8b, 0x8c, 0x8d, 0x8e, 0x8f, 0x90, 0x91, 0x92, 0x93, 0x94, 0x95, 0x96,
    0x97, 0x98, 0x99, 0x9a, 0x9b, 0x9c, 0x9d, 0x9e, 0x9f,
    # 0xFDD0 to 0xFDEF
    0xfdd0, 0xfdd1, 0xfdd2, 0xfdd3, 0xfdd4, 0xfdd5, 0xfdd6, 0xfdd7, 0xfdd8,
    0xfdd9, 0xfdda, 0xfddb, 0xfddc, 0xfddd, 0xfdde, 0xfddf, 0xfde0, 0xfde1,
    0xfde2, 0xfde3, 0xfde4, 0xfde5, 0xfde6, 0xfde7, 0xfde8, 0xfde9, 0xfdea,
    0xfdeb, 0xfdec, 0xfded, 0xfdee, 0xfdef,
    # others
    0xb, 0xfffe, 0xffff, 0x1fffe, 0x1ffff, 0x2fffe, 0x2ffff, 0x3fffe, 0x3ffff,
    0x4fffe, 0x4ffff, 0x5fffe, 0x5ffff, 0x6fffe, 0x6ffff, 0x7fffe, 0x7ffff,
    0x8fffe, 0x8ffff, 0x9fffe, 0x9ffff, 0xafffe, 0xaffff, 0xbfffe, 0xbffff,
    0xcfffe, 0xcffff, 0xdfffe, 0xdffff, 0xefffe, 0xeffff, 0xffffe, 0xfffff,
    0x10fffe, 0x10ffff
}


def _replace_charref(s):
    s = s.group(1)
    if s[0] == '#':
        # numeric charref
        if s[1] in 'xX':
            num = int(s[2:].rstrip(';'), 16)
        else:
            num = int(s[1:].rstrip(';'))
        if num in _invalid_charrefs:
            return _invalid_charrefs[num]
        if 0xD800 <= num <= 0xDFFF or num > 0x10FFFF:
            return '\uFFFD'
        if num in _invalid_codepoints:
            return ''
        return chr(num)
    else:
        # named charref
        if s in _html5:
            return _html5[s]
        # find the longest matching name (as defined by the standard)
        for x in range(len(s)-1, 1, -1):
            if s[:x] in _html5:
                return _html5[s[:x]] + s[x:]
        else:
            return '&' + s


_charref = _re.compile(r'&(#[0-9]+;?'
                       r'|#[xX][0-9a-fA-F]+;?'
                       r'|[^\t\n\f <&#;]{1,32};?)')

def unescape(s):
    """
    Convert all named and numeric character references (e.g. &gt;, &#62;,
    &x3e;) in the string s to the corresponding unicode characters.
    This function uses the rules defined by the HTML 5 standard
    for both valid and invalid character references, and the list of
    HTML 5 named character references defined in html.entities.html5.
    """
    if '&' not in s:
        return s
    return _charref.sub(_replace_charref, s)
```
