## Supplementary software v0.2.1 for "Virtual control arms for paediatric myopia trials: external validation of axial-elongation models": entities.py

```
"""HTML character entity references."""

__all__ = ['html5', 'name2codepoint', 'codepoint2name', 'entitydefs']


# maps HTML4 entity name to the Unicode code point
name2codepoint = {
    'AElig':    0x00c6, # latin capital letter AE = latin capital ligature AE, U+00C6 ISOlat1
    'Aacute':   0x00c1, # latin capital letter A with acute, U+00C1 ISOlat1
    'Acirc':    0x00c2, # latin capital letter A with circumflex, U+00C2 ISOlat1
    'Agrave':   0x00c0, # latin capital letter A with grave = latin capital letter A grave, U+00C0 ISOlat1
    'Alpha':    0x0391, # greek capital letter alpha, U+0391
    'Aring':    0x00c5, # latin capital letter A with ring above = latin capital letter A ring, U+00C5 ISOlat1
    'Atilde':   0x00c3, # latin capital letter A with tilde, U+00C3 ISOlat1
    'Auml':     0x00c4, # latin capital letter A with diaeresis, U+00C4 ISOlat1
    'Beta':     0x0392, # greek capital letter beta, U+0392
    'Ccedil':   0x00c7, # latin capital letter C with cedilla, U+00C7 ISOlat1
    'Chi':      0x03a7, # greek capital letter chi, U+03A7
    'Dagger':   0x2021, # double dagger, U+2021 ISOpub
    'Delta':    0x0394, # greek capital letter delta, U+0394 ISOgrk3
    'ETH':      0x00d0, # latin capital letter ETH, U+00D0 ISOlat1
    'Eacute':   0x00c9, # latin capital letter E with acute, U+00C9 ISOlat1
    'Ecirc':    0x00ca, # latin capital letter E with circumflex, U+00CA ISOlat1
    'Egrave':   0x00c8, # latin capital letter E with grave, U+00C8 ISOlat1
    'Epsilon':  0x0395, # greek capital letter epsilon, U+0395
    'Eta':      0x0397, # greek capital letter eta, U+0397
    'Euml':     0x00cb, # latin capital letter E with diaeresis, U+00CB ISOlat1
    'Gamma':    0x0393, # greek capital letter gamma, U+0393 ISOgrk3
    'Iacute':   0x00cd, # latin capital letter I with acute, U+00CD ISOlat1
    'Icirc':    0x00ce, # latin capital letter I with circumflex, U+00CE ISOlat1
    'Igrave':   0x00cc, # latin capital letter I with grave, U+00CC ISOlat1
    'Iota':     0x0399, # greek capital letter iota, U+0399
    'Iuml':     0x00cf, # latin capital letter I with diaeresis, U+00CF ISOlat1
    'Kappa':    0x039a, # greek capital letter kappa, U+039A
    'Lambda':   0x039b, # greek capital letter lambda, U+039B ISOgrk3
    'Mu':       0x039c, # greek capital letter mu, U+039C
    'Ntilde':   0x00d1, # latin capital letter N with tilde, U+00D1 ISOlat1
    'Nu':       0x039d, # greek capital letter nu, U+039D
    'OElig':    0x0152, # latin capital ligature OE, U+0152 ISOlat2
    'Oacute':   0x00d3, # latin capital letter O with acute, U+00D3 ISOlat1
    'Ocirc':    0x00d4, # latin capital letter O with circumflex, U+00D4 ISOlat1
    'Ograve':   0x00d2, # latin capital letter O with grave, U+00D2 ISOlat1
    'Omega':    0x03a9, # greek capital letter omega, U+03A9 ISOgrk3
    'Omicron':  0x039f, # greek capital letter omicron, U+039F
    'Oslash':   0x00d8, # latin capital letter O with stroke = latin capital letter O slash, U+00D8 ISOlat1
    'Otilde':   0x00d5, # latin capital letter O with tilde, U+00D5 ISOlat1
    'Ouml':     0x00d6, # latin capital letter O with diaeresis, U+00D6 ISOlat1
    'Phi':      0x03a6, # greek capital letter phi, U+03A6 ISOgrk3
    'Pi':       0x03a0, # greek capital letter pi, U+03A0 ISOgrk3
    'Prime':    0x2033, # double prime = seconds = inches, U+2033 ISOtech
    'Psi':      0x03a8, # greek capital letter psi, U+03A8 ISOgrk3
    'Rho':      0x03a1, # greek capital letter rho, U+03A1
    'Scaron':   0x0160, # latin capital letter S with caron, U+0160 ISOlat2
    'Sigma':    0x03a3, # greek capital letter sigma, U+03A3 ISOgrk3
    'THORN':    0x00de, # latin capital letter THORN, U+00DE ISOlat1
    'Tau':      0x03a4, # greek capital letter tau, U+03A4
    'Theta':    0x0398, # greek capital letter theta, U+0398 ISOgrk3
    'Uacute':   0x00da, # latin capital letter U with acute, U+00DA ISOlat1
    'Ucirc':    0x00db, # latin capital letter U with circumflex, U+00DB ISOlat1
    'Ugrave':   0x00d9, # latin capital letter U with grave, U+00D9 ISOlat1
    'Upsilon':  0x03a5, # greek capital letter upsilon, U+03A5 ISOgrk3
    'Uuml':     0x00dc, # latin capital letter U with diaeresis, U+00DC ISOlat1
    'Xi':       0x039e, # greek capital letter xi, U+039E ISOgrk3
    'Yacute':   0x00dd, # latin capital letter Y with acute, U+00DD ISOlat1
    'Yuml':     0x0178, # latin capital letter Y with diaeresis, U+0178 ISOlat2
    'Zeta':     0x0396, # greek capital letter zeta, U+0396
    'aacute':   0x00e1, # latin small letter a with acute, U+00E1 ISOlat1
    'acirc':    0x00e2, # latin small letter a with circumflex, U+00E2 ISOlat1
    'acute':    0x00b4, # acute accent = spacing acute, U+00B4 ISOdia
    'aelig':    0x00e6, # latin small letter ae = latin small ligature ae, U+00E6 ISOlat1
    'agrave':   0x00e0, # latin small letter a with grave = latin small letter a grave, U+00E0 ISOlat1
    'alefsym':  0x2135, # alef symbol = first transfinite cardinal, U+2135 NEW
    'alpha':    0x03b1, # greek small letter alpha, U+03B1 ISOgrk3
    'amp':      0x0026, # ampersand, U+0026 ISOnum
    'and':      0x2227, # logical and = wedge, U+2227 ISOtech
    'ang':      0x2220, # angle, U+2220 ISOamso
    'aring':    0x00e5, # latin small letter a with ring above = latin small letter a ring, U+00E5 ISOlat1
    'asymp':    0x2248, # almost equal to = asymptotic to, U+2248 ISOamsr
    'atilde':   0x00e3, # latin small letter a with tilde, U+00E3 ISOlat1
    'auml':     0x00e4, # latin small letter a with diaeresis, U+00E4 ISOlat1
    'bdquo':    0x201e, # double low-9 quotation mark, U+201E NEW
    'beta':     0x03b2, # greek small letter beta, U+03B2 ISOgrk3
    'brvbar':   0x00a6, # broken bar = broken vertical bar, U+00A6 ISOnum
    'bull':     0x2022, # bullet = black small circle, U+2022 ISOpub
    'cap':      0x2229, # intersection = cap, U+2229 ISOtech
    'ccedil':   0x00e7, # latin small letter c with cedilla, U+00E7 ISOlat1
    'cedil':    0x00b8, # cedilla = spacing cedilla, U+00B8 ISOdia
    'cent':     0x00a2, # cent sign, U+00A2 ISOnum
    'chi':      0x03c7, # greek small letter chi, U+03C7 ISOgrk3
    'circ':     0x02c6, # modifier letter circumflex accent, U+02C6 ISOpub
    'clubs':    0x2663, # black club suit = shamrock, U+2663 ISOpub
    'cong':     0x2245, # approximately equal to, U+2245 ISOtech
    'copy':     0x00a9, # copyright sign, U+00A9 ISOnum
    'crarr':    0x21b5, # downwards arrow with corner leftwards = carriage return, U+21B5 NEW
    'cup':      0x222a, # union = cup, U+222A ISOtech
    'curren':   0x00a4, # currency sign, U+00A4 ISOnum
    'dArr':     0x21d3, # downwards double arrow, U+21D3 ISOamsa
    'dagger':   0x2020, # dagger, U+2020 ISOpub
    'darr':     0x2193, # downwards arrow, U+2193 ISOnum
    'deg':      0x00b0, # degree sign, U+00B0 ISOnum
    'delta':    0x03b4, # greek small letter delta, U+03B4 ISOgrk3
    'diams':    0x2666, # black diamond suit, U+2666 ISOpub
    'divide':   0x00f7, # division sign, U+00F7 ISOnum
    'eacute':   0x00e9, # latin small letter e with acute, U+00E9 ISOlat1
    'ecirc':    0x00ea, # latin small letter e with circumflex, U+00EA ISOlat1
    'egrave':   0x00e8, # latin small letter e with grave, U+00E8 ISOlat1
    'empty':    0x2205, # empty set = null set = diameter, U+2205 ISOamso
    'emsp':     0x2003, # em space, U+2003 ISOpub
    'ensp':     0x2002, # en space, U+2002 ISOpub
    'epsilon':  0x03b5, # greek small letter epsilon, U+03B5 ISOgrk3
    'equiv':    0x2261, # identical to, U+2261 ISOtech
    'eta':      0x03b7, # greek small letter eta, U+03B7 ISOgrk3
    'eth':      0x00f0, # latin small letter eth, U+00F0 ISOlat1
    'euml':     0x00eb, # latin small letter e with diaeresis, U+00EB ISOlat1
    'euro':     0x20ac, # euro sign, U+20AC NEW
    'exist':    0x2203, # there exists, U+2203 ISOtech
    'fnof':     0x0192, # latin small f with hook = function = florin, U+0192 ISOtech
    'forall':   0x2200, # for all, U+2200 ISOtech
    'frac12':   0x00bd, # vulgar fraction one half = fraction one half, U+00BD ISOnum
    'frac14':   0x00bc, # vulgar fraction one quarter = fraction one quarter, U+00BC ISOnum
    'frac34':   0x00be, # vulgar fraction three quarters = fraction three quarters, U+00BE ISOnum
    'frasl':    0x2044, # fraction slash, U+2044 NEW
    'gamma':    0x03b3, # greek small letter gamma, U+03B3 ISOgrk3
    'ge':       0x2265, # greater-than or equal to, U+2265 ISOtech
    'gt':       0x003e, # greater-than sign, U+003E ISOnum
    'hArr':     0x21d4, # left right double arrow, U+21D4 ISOamsa
    'harr':     0x2194, # left right arrow, U+2194 ISOamsa
    'hearts':   0x2665, # black heart suit = valentine, U+2665 ISOpub
    'hellip':   0x2026, # horizontal ellipsis = three dot leader, U+2026 ISOpub
    'iacute':   0x00ed, # latin small letter i with acute, U+00ED ISOlat1
    'icirc':    0x00ee, # latin small letter i with circumflex, U+00EE ISOlat1
    'iexcl':    0x00a1, # inverted exclamation mark, U+00A1 ISOnum
    'igrave':   0x00ec, # latin small letter i with grave, U+00EC ISOlat1
    'image':    0x2111, # blackletter capital I = imaginary part, U+2111 ISOamso
    'infin':    0x221e, # infinity, U+221E ISOtech
    'int':      0x222b, # integral, U+222B ISOtech
    'iota':     0x03b9, # greek small letter iota, U+03B9 ISOgrk3
    'iquest':   0x00bf, # inverted question mark = turned question mark, U+00BF ISOnum
    'isin':     0x2208, # element of, U+2208 ISOtech
    'iuml':     0x00ef, # latin small letter i with diaeresis, U+00EF ISOlat1
    'kappa':    0x03ba, # greek small letter kappa, U+03BA ISOgrk3
    'lArr':     0x21d0, # leftwards double arrow, U+21D0 ISOtech
    'lambda':   0x03bb, # greek small letter lambda, U+03BB ISOgrk3
    'lang':     0x2329, # left-pointing angle bracket = bra, U+2329 ISOtech
    'laquo':    0x00ab, # left-pointing double angle quotation mark = left pointing guillemet, U+00AB ISOnum
    'larr':     0x2190, # leftwards arrow, U+2190 ISOnum
    'lceil':    0x2308, # left ceiling = apl upstile, U+2308 ISOamsc
    'ldquo':    0x201c, # left double quotation mark, U+201C ISOnum
    'le':       0x2264, # less-than or equal to, U+2264 ISOtech
    'lfloor':   0x230a, # left floor = apl downstile, U+230A ISOamsc
    'lowast':   0x2217, # asterisk operator, U+2217 ISOtech
    'loz':      0x25ca, # lozenge, U+25CA ISOpub
    'lrm':      0x200e, # left-to-right mark, U+200E NEW RFC 2070
    'lsaquo':   0x2039, # single left-pointing angle quotation mark, U+2039 ISO proposed
    'lsquo':    0x2018, # left single quotation mark, U+2018 ISOnum
    'lt':       0x003c, # less-than sign, U+003C ISOnum
    'macr':     0x00af, # macron = spacing macron = overline = APL overbar, U+00AF ISOdia
    'mdash':    0x2014, # em dash, U+2014 ISOpub
    'micro':    0x00b5, # micro sign, U+00B5 ISOnum
    'middot':   0x00b7, # middle dot = Georgian comma = Greek middle dot, U+00B7 ISOnum
    'minus':    0x2212, # minus sign, U+2212 ISOtech
    'mu':       0x03bc, # greek small letter mu, U+03BC ISOgrk3
    'nabla':    0x2207, # nabla = backward difference, U+2207 ISOtech
    'nbsp':     0x00a0, # no-break space = non-breaking space, U+00A0 ISOnum
    'ndash':    0x2013, # en dash, U+2013 ISOpub
    'ne':       0x2260, # not equal to, U+2260 ISOtech
    'ni':       0x220b, # contains as member, U+220B ISOtech
    'not':      0x00ac, # not sign, U+00AC ISOnum
    'notin':    0x2209, # not an element of, U+2209 ISOtech
    'nsub':     0x2284, # not a subset of, U+2284 ISOamsn
    'ntilde':   0x00f1, # latin small letter n with tilde, U+00F1 ISOlat1
    'nu':       0x03bd, # greek small letter nu, U+03BD ISOgrk3
    'oacute':   0x00f3, # latin small letter o with acute, U+00F3 ISOlat1
    'ocirc':    0x00f4, # latin small letter o with circumflex, U+00F4 ISOlat1
    'oelig':    0x0153, # latin small ligature oe, U+0153 ISOlat2
    'ograve':   0x00f2, # latin small letter o with grave, U+00F2 ISOlat1
    'oline':    0x203e, # overline = spacing overscore, U+203E NEW
    'omega':    0x03c9, # greek small letter omega, U+03C9 ISOgrk3
    'omicron':  0x03bf, # greek small letter omicron, U+03BF NEW
    'oplus':    0x2295, # circled plus = direct sum, U+2295 ISOamsb
    'or':       0x2228, # logical or = vee, U+2228 ISOtech
    'ordf':     0x00aa, # feminine ordinal indicator, U+00AA ISOnum
    'ordm':     0x00ba, # masculine ordinal indicator, U+00BA ISOnum
    'oslash':   0x00f8, # latin small letter o with stroke, = latin small letter o slash, U+00F8 ISOlat1
    'otilde':   0x00f5, # latin small letter o with tilde, U+00F5 ISOlat1
    'otimes':   0x2297, # circled times = vector product, U+2297 ISOamsb
    'ouml':     0x00f6, # latin small letter o with diaeresis, U+00F6 ISOlat1
    'para':     0x00b6, # pilcrow sign = paragraph sign, U+00B6 ISOnum
    'part':     0x2202, # partial differential, U+2202 ISOtech
    'permil':   0x2030, # per mille sign, U+2030 ISOtech
    'perp':     0x22a5, # up tack = orthogonal to = perpendicular, U+22A5 ISOtech
    'phi':      0x03c6, # greek small letter phi, U+03C6 ISOgrk3
    'pi':       0x03c0, # greek small letter pi, U+03C0 ISOgrk3
    'piv':      0x03d6, # greek pi symbol, U+03D6 ISOgrk3
    'plusmn':   0x00b1, # plus-minus sign = plus-or-minus sign, U+00B1 ISOnum
    'pound':    0x00a3, # pound sign, U+00A3 ISOnum
    'prime':    0x2032, # prime = minutes = feet, U+2032 ISOtech
    'prod':     0x220f, # n-ary product = product sign, U+220F ISOamsb
    'prop':     0x221d, # proportional to, U+221D ISOtech
    'psi':      0x03c8, # greek small letter psi, U+03C8 ISOgrk3
    'quot':     0x0022, # quotation mark = APL quote, U+0022 ISOnum
    'rArr':     0x21d2, # rightwards double arrow, U+21D2 ISOtech
    'radic':    0x221a, # square root = radical sign, U+221A ISOtech
    'rang':     0x232a, # right-pointing angle bracket = ket, U+232A ISOtech
    'raquo':    0x00bb, # right-pointing double angle quotation mark = right pointing guillemet, U+00BB ISOnum
    'rarr':     0x2192, # rightwards arrow, U+2192 ISOnum
    'rceil':    0x2309, # right ceiling, U+2309 ISOamsc
    'rdquo':    0x201d, # right double quotation mark, U+201D ISOnum
    'real':     0x211c, # blackletter capital R = real part symbol, U+211C ISOamso
    'reg':      0x00ae, # registered sign = registered trade mark sign, U+00AE ISOnum
    'rfloor':   0x230b, # right floor, U+230B ISOamsc
    'rho':      0x03c1, # greek small letter rho, U+03C1 ISOgrk3
    'rlm':      0x200f, # right-to-left mark, U+200F NEW RFC 2070
    'rsaquo':   0x203a, # single right-pointing angle quotation mark, U+203A ISO proposed
    'rsquo':    0x2019, # right single quotation mark, U+2019 ISOnum
    'sbquo':    0x201a, # single low-9 quotation mark, U+201A NEW
    'scaron':   0x0161, # latin small letter s with caron, U+0161 ISOlat2
    'sdot':     0x22c5, # dot operator, U+22C5 ISOamsb
    'sect':     0x00a7, # section sign, U+00A7 ISOnum
    'shy':      0x00ad, # soft hyphen = discretionary hyphen, U+00AD ISOnum
    'sigma':    0x03c3, # greek small letter sigma, U+03C3 ISOgrk3
    'sigmaf':   0x03c2, # greek small letter final sigma, U+03C2 ISOgrk3
    'sim':      0x223c, # tilde operator = varies with = similar to, U+223C ISOtech
    'spades':   0x2660, # black spade suit, U+2660 ISOpub
    'sub':      0x2282, # subset of, U+2282 ISOtech
    'sube':     0x2286, # subset of or equal to, U+2286 ISOtech
    'sum':      0x2211, # n-ary summation, U+2211 ISOamsb
    'sup':      0x2283, # superset of, U+2283 ISOtech
    'sup1':     0x00b9, # superscript one = superscript digit one, U+00B9 ISOnum
    'sup2':     0x00b2, # superscript two = superscript digit two = squared, U+00B2 ISOnum
    'sup3':     0x00b3, # superscript three = superscript digit three = cubed, U+00B3 ISOnum
    'supe':     0x2287, # superset of or equal to, U+2287 ISOtech
    'szlig':    0x00df, # latin small letter sharp s = ess-zed, U+00DF ISOlat1
    'tau':      0x03c4, # greek small letter tau, U+03C4 ISOgrk3
    'there4':   0x2234, # therefore, U+2234 ISOtech
    'theta':    0x03b8, # greek small letter theta, U+03B8 ISOgrk3
    'thetasym': 0x03d1, # greek small letter theta symbol, U+03D1 NEW
    'thinsp':   0x2009, # thin space, U+2009 ISOpub
    'thorn':    0x00fe, # latin small letter thorn with, U+00FE ISOlat1
    'tilde':    0x02dc, # small tilde, U+02DC ISOdia
    'times':    0x00d7, # multiplication sign, U+00D7 ISOnum
    'trade':    0x2122, # trade mark sign, U+2122 ISOnum
    'uArr':     0x21d1, # upwards double arrow, U+21D1 ISOamsa
    'uacute':   0x00fa, # latin small letter u with acute, U+00FA ISOlat1
    'uarr':     0x2191, # upwards arrow, U+2191 ISOnum
    'ucirc':    0x00fb, # latin small letter u with circumflex, U+00FB ISOlat1
    'ugrave':   0x00f9, # latin small letter u with grave, U+00F9 ISOlat1
    'uml':      0x00a8, # diaeresis = spacing diaeresis, U+00A8 ISOdia
    'upsih':    0x03d2, # greek upsilon with hook symbol, U+03D2 NEW
    'upsilon':  0x03c5, # greek small letter upsilon, U+03C5 ISOgrk3
    'uuml':     0x00fc, # latin small letter u with diaeresis, U+00FC ISOlat1
    'weierp':   0x2118, # script capital P = power set = Weierstrass p, U+2118 ISOamso
    'xi':       0x03be, # greek small letter xi, U+03BE ISOgrk3
    'yacute':   0x00fd, # latin small letter y with acute, U+00FD ISOlat1
    'yen':      0x00a5, # yen sign = yuan sign, U+00A5 ISOnum
    'yuml':     0x00ff, # latin small letter y with diaeresis, U+00FF ISOlat1
    'zeta':     0x03b6, # greek small letter zeta, U+03B6 ISOgrk3
    'zwj':      0x200d, # zero width joiner, U+200D NEW RFC 2070
    'zwnj':     0x200c, # zero width non-joiner, U+200C NEW RFC 2070
}


# HTML5 named character references
# Generated by Tools/build/parse_html5_entities.py
# from https://html.spec.whatwg.org/entities.json and
# https://html.spec.whatwg.org/multipage/named-characters.html.
# Map HTML5 named character references to the equivalent Unicode character(s).
html5 = {
    'Aacute': '\xc1',
    'aacute': '\xe1',
    'Aacute;': '\xc1',
    'aacute;': '\xe1',
    'Abreve;': '\u0102',
    'abreve;': '\u0103',
    'ac;': '\u223e',
    'acd;': '\u223f',
    'acE;': '\u223e\u0333',
    'Acirc': '\xc2',
    'acirc': '\xe2',
    'Acirc;': '\xc2',
    'acirc;': '\xe2',
    'acute': '\xb4',
    'acute;': '\xb4',
    'Acy;': '\u0410',
    'acy;': '\u0430',
    'AElig': '\xc6',
    'aelig': '\xe6',
    'AElig;': '\xc6',
    'aelig;': '\xe6',
    'af;': '\u2061',
    'Afr;': '\U0001d504',
    'afr;': '\U0001d51e',
    'Agrave': '\xc0',
    'agrave': '\xe0',
    'Agrave;': '\xc0',
    'agrave;': '\xe0',
    'alefsym;': '\u2135',
    'aleph;': '\u2135',
    'Alpha;': '\u0391',
    'alpha;': '\u03b1',
    'Amacr;': '\u0100',
    'amacr;': '\u0101',
    'amalg;': '\u2a3f',
    'AMP': '&',
    'amp': '&',
    'AMP;': '&',
    'amp;': '&',
    'And;': '\u2a53',
    'and;': '\u2227',
    'andand;': '\u2a55',
    'andd;': '\u2a5c',
    'andslope;': '\u2a58',
    'andv;': '\u2a5a',
    'ang;': '\u2220',
    'ange;': '\u29a4',
    'angle;': '\u2220',
    'angmsd;': '\u2221',
    'angmsdaa;': '\u29a8',
    'angmsdab;': '\u29a9',
    'angmsdac;': '\u29aa',
    'angmsdad;': '\u29ab',
    'angmsdae;': '\u29ac',
    'angmsdaf;': '\u29ad',
    'angmsdag;': '\u29ae',
    'angmsdah;': '\u29af',
    'angrt;': '\u221f',
    'angrtvb;': '\u22be',
    'angrtvbd;': '\u299d',
    'angsph;': '\u2222',
    'angst;': '\xc5',
    'angzarr;': '\u237c',
    'Aogon;': '\u0104',
    'aogon;': '\u0105',
    'Aopf;': '\U0001d538',
    'aopf;': '\U0001d552',
    'ap;': '\u2248',
    'apacir;': '\u2a6f',
    'apE;': '\u2a70',
    'ape;': '\u224a',
    'apid;': '\u224b',
    'apos;': "'",
    'ApplyFunction;': '\u2061',
    'approx;': '\u2248',
    'approxeq;': '\u224a',
    'Aring': '\xc5',
    'aring': '\xe5',
    'Aring;': '\xc5',
    'aring;': '\xe5',
    'Ascr;': '\U0001d49c',
    'ascr;': '\U0001d4b6',
    'Assign;': '\u2254',
    'ast;': '*',
    'asymp;': '\u2248',
    'asympeq;': '\u224d',
    'Atilde': '\xc3',
    'atilde': '\xe3',
    'Atilde;': '\xc3',
    'atilde;': '\xe3',
    'Auml': '\xc4',
    'auml': '\xe4',
    'Auml;': '\xc4',
    'auml;': '\xe4',
    'awconint;': '\u2233',
    'awint;': '\u2a11',
    'backcong;': '\u224c',
    'backepsilon;': '\u03f6',
    'backprime;': '\u2035',
    'backsim;': '\u223d',
    'backsimeq;': '\u22cd',
    'Backslash;': '\u2216',
    'Barv;': '\u2ae7',
    'barvee;': '\u22bd',
    'Barwed;': '\u2306',
    'barwed;': '\u2305',
    'barwedge;': '\u2305',
    'bbrk;': '\u23b5',
    'bbrktbrk;': '\u23b6',
    'bcong;': '\u224c',
    'Bcy;': '\u0411',
    'bcy;': '\u0431',
    'bdquo;': '\u201e',
    'becaus;': '\u2235',
    'Because;': '\u2235',
    'because;': '\u2235',
    'bemptyv;': '\u29b0',
    'bepsi;': '\u03f6',
    'bernou;': '\u212c',
    'Bernoullis;': '\u212c',
    'Beta;': '\u0392',
    'beta;': '\u03b2',
    'beth;': '\u2136',
    'between;': '\u226c',
    'Bfr;': '\U0001d505',
    'bfr;': '\U0001d51f',
    'bigcap;': '\u22c2',
    'bigcirc;': '\u25ef',
    'bigcup;': '\u22c3',
    'bigodot;': '\u2a00',
    'bigoplus;': '\u2a01',
    'bigotimes;': '\u2a02',
    'bigsqcup;': '\u2a06',
    'bigstar;': '\u2605',
    'bigtriangledown;': '\u25bd',
    'bigtriangleup;': '\u25b3',
    'biguplus;': '\u2a04',
    'bigvee;': '\u22c1',
    'bigwedge;': '\u22c0',
    'bkarow;': '\u290d',
    'blacklozenge;': '\u29eb',
    'blacksquare;': '\u25aa',
    'blacktriangle;': '\u25b4',
    'blacktriangledown;': '\u25be',
    'blacktriangleleft;': '\u25c2',
    'blacktriangleright;': '\u25b8',
    'blank;': '\u2423',
    'blk12;': '\u2592',
    'blk14;': '\u2591',
    'blk34;': '\u2593',
    'block;': '\u2588',
    'bne;': '=\u20e5',
    'bnequiv;': '\u2261\u20e5',
    'bNot;': '\u2aed',
    'bnot;': '\u2310',
    'Bopf;': '\U0001d539',
    'bopf;': '\U0001d553',
    'bot;': '\u22a5',
    'bottom;': '\u22a5',
    'bowtie;': '\u22c8',
    'boxbox;': '\u29c9',
    'boxDL;': '\u2557',
    'boxDl;': '\u2556',
    'boxdL;': '\u2555',
    'boxdl;': '\u2510',
    'boxDR;': '\u2554',
    'boxDr;': '\u2553',
    'boxdR;': '\u2552',
    'boxdr;': '\u250c',
    'boxH;': '\u2550',
    'boxh;': '\u2500',
    'boxHD;': '\u2566',
    'boxHd;': '\u2564',
    'boxhD;': '\u2565',
    'boxhd;': '\u252c',
    'boxHU;': '\u2569',
    'boxHu;': '\u2567',
    'boxhU;': '\u2568',
    'boxhu;': '\u2534',
    'boxminus;': '\u229f',
    'boxplus;': '\u229e',
    'boxtimes;': '\u22a0',
    'boxUL;': '\u255d',
    'boxUl;': '\u255c',
    'boxuL;': '\u255b',
    'boxul;': '\u2518',
    'boxUR;': '\u255a',
    'boxUr;': '\u2559',
    'boxuR;': '\u2558',
    'boxur;': '\u2514',
    'boxV;': '\u2551',
    'boxv;': '\u2502',
    'boxVH;': '\u256c',
    'boxVh;': '\u256b',
    'boxvH;': '\u256a',
    'boxvh;': '\u253c',
    'boxVL;': '\u2563',
    'boxVl;': '\u2562',
    'boxvL;': '\u2561',
    'boxvl;': '\u2524',
    'boxVR;': '\u2560',
    'boxVr;': '\u255f',
    'boxvR;': '\u255e',
    'boxvr;': '\u251c',
    'bprime;': '\u2035',
    'Breve;': '\u02d8',
    'breve;': '\u02d8',
    'brvbar': '\xa6',
    'brvbar;': '\xa6',
    'Bscr;': '\u212c',
    'bscr;': '\U0001d4b7',
    'bsemi;': '\u204f',
    'bsim;': '\u223d',
    'bsime;': '\u22cd',
    'bsol;': '\\',
    'bsolb;': '\u29c5',
    'bsolhsub;': '\u27c8',
    'bull;': '\u2022',
    'bullet;': '\u2022',
    'bump;': '\u224e',
    'bumpE;': '\u2aae',
    'bumpe;': '\u224f',
    'Bumpeq;': '\u224e',
    'bumpeq;': '\u224f',
    'Cacute;': '\u0106',
    'cacute;': '\u0107',
    'Cap;': '\u22d2',
    'cap;': '\u2229',
    'capand;': '\u2a44',
    'capbrcup;': '\u2a49',
    'capcap;': '\u2a4b',
    'capcup;': '\u2a47',
    'capdot;': '\u2a40',
    'CapitalDifferentialD;': '\u2145',
    'caps;': '\u2229\ufe00',
    'caret;': '\u2041',
    'caron;': '\u02c7',
    'Cayleys;': '\u212d',
    'ccaps;': '\u2a4d',
    'Ccaron;': '\u010c',
    'ccaron;': '\u010d',
    'Ccedil': '\xc7',
    'ccedil': '\xe7',
    'Ccedil;': '\xc7',
    'ccedil;': '\xe7',
    'Ccirc;': '\u0108',
    'ccirc;': '\u0109',
    'Cconint;': '\u2230',
    'ccups;': '\u2a4c',
    'ccupssm;': '\u2a50',
    'Cdot;': '\u010a',
    'cdot;': '\u010b',
    'cedil': '\xb8',
    'cedil;': '\xb8',
    'Cedilla;': '\xb8',
    'cemptyv;': '\u29b2',
    'cent': '\xa2',
    'cent;': '\xa2',
    'CenterDot;': '\xb7',
    'centerdot;': '\xb7',
    'Cfr;': '\u212d',
    'cfr;': '\U0001d520',
    'CHcy;': '\u0427',
    'chcy;': '\u0447',
    'check;': '\u2713',
    'checkmark;': '\u2713',
    'Chi;': '\u03a7',
    'chi;': '\u03c7',
    'cir;': '\u25cb',
    'circ;': '\u02c6',
    'circeq;': '\u2257',
    'circlearrowleft;': '\u21ba',
    'circlearrowright;': '\u21bb',
    'circledast;': '\u229b',
    'circledcirc;': '\u229a',
    'circleddash;': '\u229d',
    'CircleDot;': '\u2299',
    'circledR;': '\xae',
    'circledS;': '\u24c8',
    'CircleMinus;': '\u2296',
    'CirclePlus;': '\u2295',
    'CircleTimes;': '\u2297',
    'cirE;': '\u29c3',
    'cire;': '\u2257',
    'cirfnint;': '\u2a10',
    'cirmid;': '\u2aef',
    'cirscir;': '\u29c2',
    'ClockwiseContourIntegral;': '\u2232',
    'CloseCurlyDoubleQuote;': '\u201d',
    'CloseCurlyQuote;': '\u2019',
    'clubs;': '\u2663',
    'clubsuit;': '\u2663',
    'Colon;': '\u2237',
    'colon;': ':',
    'Colone;': '\u2a74',
    'colone;': '\u2254',
    'coloneq;': '\u2254',
    'comma;': ',',
    'commat;': '@',
    'comp;': '\u2201',
    'compfn;': '\u2218',
    'complement;': '\u2201',
    'complexes;': '\u2102',
    'cong;': '\u2245',
    'congdot;': '\u2a6d',
    'Congruent;': '\u2261',
    'Conint;': '\u222f',
    'conint;': '\u222e',
    'ContourIntegral;': '\u222e',
    'Copf;': '\u2102',
    'copf;': '\U0001d554',
    'coprod;': '\u2210',
    'Coproduct;': '\u2210',
    'COPY': '\xa9',
    'copy': '\xa9',
    'COPY;': '\xa9',
    'copy;': '\xa9',
    'copysr;': '\u2117',
    'CounterClockwiseContourIntegral;': '\u2233',
    'crarr;': '\u21b5',
    'Cross;': '\u2a2f',
    'cross;': '\u2717',
    'Cscr;': '\U0001d49e',
    'cscr;': '\U0001d4b8',
    'csub;': '\u2acf',
    'csube;': '\u2ad1',
    'csup;': '\u2ad0',
    'csupe;': '\u2ad2',
    'ctdot;': '\u22ef',
    'cudarrl;': '\u2938',
    'cudarrr;': '\u2935',
    'cuepr;': '\u22de',
    'cuesc;': '\u22df',
    'cularr;': '\u21b6',
    'cularrp;': '\u293d',
    'Cup;': '\u22d3',
    'cup;': '\u222a',
    'cupbrcap;': '\u2a48',
    'CupCap;': '\u224d',
    'cupcap;': '\u2a46',
    'cupcup;': '\u2a4a',
    'cupdot;': '\u228d',
    'cupor;': '\u2a45',
    'cups;': '\u222a\ufe00',
    'curarr;': '\u21b7',
    'curarrm;': '\u293c',
    'curlyeqprec;': '\u22de',
    'curlyeqsucc;': '\u22df',
    'curlyvee;': '\u22ce',
    'curlywedge;': '\u22cf',
    'curren': '\xa4',
    'curren;': '\xa4',
    'curvearrowleft;': '\u21b6',
    'curvearrowright;': '\u21b7',
    'cuvee;': '\u22ce',
    'cuwed;': '\u22cf',
    'cwconint;': '\u2232',
    'cwint;': '\u2231',
    'cylcty;': '\u232d',
    'Dagger;': '\u2021',
    'dagger;': '\u2020',
    'daleth;': '\u2138',
    'Darr;': '\u21a1',
    'dArr;': '\u21d3',
    'darr;': '\u2193',
    'dash;': '\u2010',
    'Dashv;': '\u2ae4',
    'dashv;': '\u22a3',
    'dbkarow;': '\u290f',
    'dblac;': '\u02dd',
    'Dcaron;': '\u010e',
    'dcaron;': '\u010f',
    'Dcy;': '\u0414',
    'dcy;': '\u0434',
    'DD;': '\u2145',
    'dd;': '\u2146',
    'ddagger;': '\u2021',
    'ddarr;': '\u21ca',
    'DDotrahd;': '\u2911',
    'ddotseq;': '\u2a77',
    'deg': '\xb0',
    'deg;': '\xb0',
    'Del;': '\u2207',
    'Delta;': '\u0394',
    'delta;': '\u03b4',
    'demptyv;': '\u29b1',
    'dfisht;': '\u297f',
    'Dfr;': '\U0001d507',
    'dfr;': '\U0001d521',
    'dHar;': '\u2965',
    'dharl;': '\u21c3',
    'dharr;': '\u21c2',
    'DiacriticalAcute;': '\xb4',
    'DiacriticalDot;': '\u02d9',
    'DiacriticalDoubleAcute;': '\u02dd',
    'DiacriticalGrave;': '`',
    'DiacriticalTilde;': '\u02dc',
    'diam;': '\u22c4',
    'Diamond;': '\u22c4',
    'diamond;': '\u22c4',
    'diamondsuit;': '\u2666',
    'diams;': '\u2666',
    'die;': '\xa8',
    'DifferentialD;': '\u2146',
    'digamma;': '\u03dd',
    'disin;': '\u22f2',
    'div;': '\xf7',
    'divide': '\xf7',
    'divide;': '\xf7',
    'divideontimes;': '\u22c7',
    'divonx;': '\u22c7',
    'DJcy;': '\u0402',
    'djcy;': '\u0452',
    'dlcorn;': '\u231e',
    'dlcrop;': '\u230d',
    'dollar;': '$',
    'Dopf;': '\U0001d53b',
    'dopf;': '\U0001d555',
    'Dot;': '\xa8',
    'dot;': '\u02d9',
    'DotDot;': '\u20dc',
    'doteq;': '\u2250',
    'doteqdot;': '\u2251',
    'DotEqual;': '\u2250',
    'dotminus;': '\u2238',
    'dotplus;': '\u2214',
    'dotsquare;': '\u22a1',
    'doublebarwedge;': '\u2306',
    'DoubleContourIntegral;': '\u222f',
    'DoubleDot;': '\xa8',
    'DoubleDownArrow;': '\u21d3',
    'DoubleLeftArrow;': '\u21d0',
    'DoubleLeftRightArrow;': '\u21d4',
    'DoubleLeftTee;': '\u2ae4',
    'DoubleLongLeftArrow;': '\u27f8',
    'DoubleLongLeftRightArrow;': '\u27fa',
    'DoubleLongRightArrow;': '\u27f9',
    'DoubleRightArrow;': '\u21d2',
    'DoubleRightTee;': '\u22a8',
    'DoubleUpArrow;': '\u21d1',
    'DoubleUpDownArrow;': '\u21d5',
    'DoubleVerticalBar;': '\u2225',
    'DownArrow;': '\u2193',
    'Downarrow;': '\u21d3',
    'downarrow;': '\u2193',
    'DownArrowBar;': '\u2913',
    'DownArrowUpArrow;': '\u21f5',
    'DownBreve;': '\u0311',
    'downdownarrows;': '\u21ca',
    'downharpoonleft;': '\u21c3',
    'downharpoonright;': '\u21c2',
    'DownLeftRightVector;': '\u2950',
    'DownLeftTeeVector;': '\u295e',
    'DownLeftVector;': '\u21bd',
    'DownLeftVectorBar;': '\u2956',
    'DownRightTeeVector;': '\u295f',
    'DownRightVector;': '\u21c1',
    'DownRightVectorBar;': '\u2957',
    'DownTee;': '\u22a4',
    'DownTeeArrow;': '\u21a7',
    'drbkarow;': '\u2910',
    'drcorn;': '\u231f',
    'drcrop;': '\u230c',
    'Dscr;': '\U0001d49f',
    'dscr;': '\U0001d4b9',
    'DScy;': '\u0405',
    'dscy;': '\u0455',
    'dsol;': '\u29f6',
    'Dstrok;': '\u0110',
    'dstrok;': '\u0111',
    'dtdot;': '\u22f1',
    'dtri;': '\u25bf',
    'dtrif;': '\u25be',
    'duarr;': '\u21f5',
    'duhar;': '\u296f',
    'dwangle;': '\u29a6',
    'DZcy;': '\u040f',
    'dzcy;': '\u045f',
    'dzigrarr;': '\u27ff',
    'Eacute': '\xc9',
    'eacute': '\xe9',
    'Eacute;': '\xc9',
    'eacute;': '\xe9',
    'easter;': '\u2a6e',
    'Ecaron;': '\u011a',
    'ecaron;': '\u011b',
    'ecir;': '\u2256',
    'Ecirc': '\xca',
    'ecirc': '\xea',
    'Ecirc;': '\xca',
    'ecirc;': '\xea',
    'ecolon;': '\u2255',
    'Ecy;': '\u042d',
    'ecy;': '\u044d',
    'eDDot;': '\u2a77',
    'Edot;': '\u0116',
    'eDot;': '\u2251',
    'edot;': '\u0117',
    'ee;': '\u2147',
    'efDot;': '\u2252',
    'Efr;': '\U0001d508',
    'efr;': '\U0001d522',
    'eg;': '\u2a9a',
    'Egrave': '\xc8',
    'egrave': '\xe8',
    'Egrave;': '\xc8',
    'egrave;': '\xe8',
    'egs;': '\u2a96',
    'egsdot;': '\u2a98',
    'el;': '\u2a99',
    'Element;': '\u2208',
    'elinters;': '\u23e7',
    'ell;': '\u2113',
    'els;': '\u2a95',
    'elsdot;': '\u2a97',
    'Emacr;': '\u0112',
    'emacr;': '\u0113',
    'empty;': '\u2205',
    'emptyset;': '\u2205',
    'EmptySmallSquare;': '\u25fb',
    'emptyv;': '\u2205',
    'EmptyVerySmallSquare;': '\u25ab',
    'emsp13;': '\u2004',
    'emsp14;': '\u2005',
    'emsp;': '\u2003',
    'ENG;': '\u014a',
    'eng;': '\u014b',
    'ensp;': '\u2002',
    'Eogon;': '\u0118',
    'eogon;': '\u0119',
    'Eopf;': '\U0001d53c',
    'eopf;': '\U0001d556',
    'epar;': '\u22d5',
    'eparsl;': '\u29e3',
    'eplus;': '\u2a71',
    'epsi;': '\u03b5',
    'Epsilon;': '\u0395',
    'epsilon;': '\u03b5',
    'epsiv;': '\u03f5',
    'eqcirc;': '\u2256',
    'eqcolon;': '\u2255',
    'eqsim;': '\u2242',
    'eqslantgtr;': '\u2a96',
    'eqslantless;': '\u2a95',
    'Equal;': '\u2a75',
    'equals;': '=',
    'EqualTilde;': '\u2242',
    'equest;': '\u225f',
    'Equilibrium;': '\u21cc',
    'equiv;': '\u2261',
    'equivDD;': '\u2a78',
    'eqvparsl;': '\u29e5',
    'erarr;': '\u2971',
    'erDot;': '\u2253',
    'Escr;': '\u2130',
    'escr;': '\u212f',
    'esdot;': '\u2250',
    'Esim;': '\u2a73',
    'esim;': '\u2242',
    'Eta;': '\u0397',
    'eta;': '\u03b7',
    'ETH': '\xd0',
    'eth': '\xf0',
    'ETH;': '\xd0',
    'eth;': '\xf0',
    'Euml': '\xcb',
    'euml': '\xeb',
    'Euml;': '\xcb',
    'euml;': '\xeb',
    'euro;': '\u20ac',
    'excl;': '!',
    'exist;': '\u2203',
    'Exists;': '\u2203',
    'expectation;': '\u2130',
    'ExponentialE;': '\u2147',
    'exponentiale;': '\u2147',
    'fallingdotseq;': '\u2252',
    'Fcy;': '\u0424',
    'fcy;': '\u0444',
    'female;': '\u2640',
    'ffilig;': '\ufb03',
    'fflig;': '\ufb00',
    'ffllig;': '\ufb04',
    'Ffr;': '\U0001d509',
    'ffr;': '\U0001d523',
    'filig;': '\ufb01',
    'FilledSmallSquare;': '\u25fc',
    'FilledVerySmallSquare;': '\u25aa',
    'fjlig;': 'fj',
    'flat;': '\u266d',
    'fllig;': '\ufb02',
    'fltns;': '\u25b1',
    'fnof;': '\u0192',
    'Fopf;': '\U0001d53d',
    'fopf;': '\U0001d557',
    'ForAll;': '\u2200',
    'forall;': '\u2200',
    'fork;': '\u22d4',
    'forkv;': '\u2ad9',
    'Fouriertrf;': '\u2131',
    'fpartint;': '\u2a0d',
    'frac12': '\xbd',
    'frac12;': '\xbd',
    'frac13;': '\u2153',
    'frac14': '\xbc',
    'frac14;': '\xbc',
    'frac15;': '\u2155',
    'frac16;': '\u2159',
    'frac18;': '\u215b',
    'frac23;': '\u2154',
    'frac25;': '\u2156',
    'frac34': '\xbe',
    'frac34;': '\xbe',
    'frac35;': '\u2157',
    'frac38;': '\u215c',
    'frac45;': '\u2158',
    'frac56;': '\u215a',
    'frac58;': '\u215d',
    'frac78;': '\u215e',
    'frasl;': '\u2044',
    'frown;': '\u2322',
    'Fscr;': '\u2131',
    'fscr;': '\U0001d4bb',
    'gacute;': '\u01f5',
    'Gamma;': '\u0393',
    'gamma;': '\u03b3',
    'Gammad;': '\u03dc',
    'gammad;': '\u03dd',
    'gap;': '\u2a86',
    'Gbreve;': '\u011e',
    'gbreve;': '\u011f',
    'Gcedil;': '\u0122',
    'Gcirc;': '\u011c',
    'gcirc;': '\u011d',
    'Gcy;': '\u0413',
    'gcy;': '\u0433',
    'Gdot;': '\u0120',
    'gdot;': '\u0121',
    'gE;': '\u2267',
    'ge;': '\u2265',
    'gEl;': '\u2a8c',
    'gel;': '\u22db',
    'geq;': '\u2265',
    'geqq;': '\u2267',
    'geqslant;': '\u2a7e',
    'ges;': '\u2a7e',
    'gescc;': '\u2aa9',
    'gesdot;': '\u2a80',
    'gesdoto;': '\u2a82',
    'gesdotol;': '\u2a84',
    'gesl;': '\u22db\ufe00',
    'gesles;': '\u2a94',
    'Gfr;': '\U0001d50a',
    'gfr;': '\U0001d524',
    'Gg;': '\u22d9',
    'gg;': '\u226b',
    'ggg;': '\u22d9',
    'gimel;': '\u2137',
    'GJcy;': '\u0403',
    'gjcy;': '\u0453',
    'gl;': '\u2277',
    'gla;': '\u2aa5',
    'glE;': '\u2a92',
    'glj;': '\u2aa4',
    'gnap;': '\u2a8a',
    'gnapprox;': '\u2a8a',
    'gnE;': '\u2269',
    'gne;': '\u2a88',
    'gneq;': '\u2a88',
    'gneqq;': '\u2269',
    'gnsim;': '\u22e7',
    'Gopf;': '\U0001d53e',
    'gopf;': '\U0001d558',
    'grave;': '`',
    'GreaterEqual;': '\u2265',
    'GreaterEqualLess;': '\u22db',
    'GreaterFullEqual;': '\u2267',
    'GreaterGreater;': '\u2aa2',
    'GreaterLess;': '\u2277',
    'GreaterSlantEqual;': '\u2a7e',
    'GreaterTilde;': '\u2273',
    'Gscr;': '\U0001d4a2',
    'gscr;': '\u210a',
    'gsim;': '\u2273',
    'gsime;': '\u2a8e',
    'gsiml;': '\u2a90',
    'GT': '>',
    'gt': '>',
    'GT;': '>',
    'Gt;': '\u226b',
    'gt;': '>',
    'gtcc;': '\u2aa7',
    'gtcir;': '\u2a7a',
    'gtdot;': '\u22d7',
    'gtlPar;': '\u2995',
    'gtquest;': '\u2a7c',
    'gtrapprox;': '\u2a86',
    'gtrarr;': '\u2978',
    'gtrdot;': '\u22d7',
    'gtreqless;': '\u22db',
    'gtreqqless;': '\u2a8c',
    'gtrless;': '\u2277',
    'gtrsim;': '\u2273',
    'gvertneqq;': '\u2269\ufe00',
    'gvnE;': '\u2269\ufe00',
    'Hacek;': '\u02c7',
    'hairsp;': '\u200a',
    'half;': '\xbd',
    'hamilt;': '\u210b',
    'HARDcy;': '\u042a',
    'hardcy;': '\u044a',
    'hArr;': '\u21d4',
    'harr;': '\u2194',
    'harrcir;': '\u2948',
    'harrw;': '\u21ad',
    'Hat;': '^',
    'hbar;': '\u210f',
    'Hcirc;': '\u0124',
    'hcirc;': '\u0125',
    'hearts;': '\u2665',
    'heartsuit;': '\u2665',
    'hellip;': '\u2026',
    'hercon;': '\u22b9',
    'Hfr;': '\u210c',
    'hfr;': '\U0001d525',
    'HilbertSpace;': '\u210b',
    'hksearow;': '\u2925',
    'hkswarow;': '\u2926',
    'hoarr;': '\u21ff',
    'homtht;': '\u223b',
    'hookleftarrow;': '\u21a9',
    'hookrightarrow;': '\u21aa',
    'Hopf;': '\u210d',
    'hopf;': '\U0001d559',
    'horbar;': '\u2015',
    'HorizontalLine;': '\u2500',
    'Hscr;': '\u210b',
    'hscr;': '\U0001d4bd',
    'hslash;': '\u210f',
    'Hstrok;': '\u0126',
    'hstrok;': '\u0127',
    'HumpDownHump;': '\u224e',
    'HumpEqual;': '\u224f',
    'hybull;': '\u2043',
    'hyphen;': '\u2010',
    'Iacute': '\xcd',
    'iacute': '\xed',
    'Iacute;': '\xcd',
    'iacute;': '\xed',
    'ic;': '\u2063',
    'Icirc': '\xce',
    'icirc': '\xee',
    'Icirc;': '\xce',
    'icirc;': '\xee',
    'Icy;': '\u0418',
    'icy;': '\u0438',
    'Idot;': '\u0130',
    'IEcy;': '\u0415',
    'iecy;': '\u0435',
    'iexcl': '\xa1',
    'iexcl;': '\xa1',
    'iff;': '\u21d4',
    'Ifr;': '\u2111',
    'ifr;': '\U0001d526',
    'Igrave': '\xcc',
    'igrave': '\xec',
    'Igrave;': '\xcc',
    'igrave;': '\xec',
    'ii;': '\u2148',
    'iiiint;': '\u2a0c',
    'iiint;': '\u222d',
    'iinfin;': '\u29dc',
    'iiota;': '\u2129',
    'IJlig;': '\u0132',
    'ijlig;': '\u0133',
    'Im;': '\u2111',
    'Imacr;': '\u012a',
    'imacr;': '\u012b',
    'image;': '\u2111',
    'ImaginaryI;': '\u2148',
    'imagline;': '\u2110',
    'imagpart;': '\u2111',
    'imath;': '\u0131',
    'imof;': '\u22b7',
    'imped;': '\u01b5',
    'Implies;': '\u21d2',
    'in;': '\u2208',
    'incare;': '\u2105',
    'infin;': '\u221e',
    'infintie;': '\u29dd',
    'inodot;': '\u0131',
    'Int;': '\u222c',
    'int;': '\u222b',
    'intcal;': '\u22ba',
    'integers;': '\u2124',
    'Integral;': '\u222b',
    'intercal;': '\u22ba',
    'Intersection;': '\u22c2',
    'intlarhk;': '\u2a17',
    'intprod;': '\u2a3c',
    'InvisibleComma;': '\u2063',
    'InvisibleTimes;': '\u2062',
    'IOcy;': '\u0401',
    'iocy;': '\u0451',
    'Iogon;': '\u012e',
    'iogon;': '\u012f',
    'Iopf;': '\U0001d540',
    'iopf;': '\U0001d55a',
    'Iota;': '\u0399',
    'iota;': '\u03b9',
    'iprod;': '\u2a3c',
    'iquest': '\xbf',
    'iquest;': '\xbf',
    'Iscr;': '\u2110',
    'iscr;': '\U0001d4be',
    'isin;': '\u2208',
    'isindot;': '\u22f5',
    'isinE;': '\u22f9',
    'isins;': '\u22f4',
    'isinsv;': '\u22f3',
    'isinv;': '\u2208',
    'it;': '\u2062',
    'Itilde;': '\u0128',
    'itilde;': '\u0129',
    'Iukcy;': '\u0406',
    'iukcy;': '\u0456',
    'Iuml': '\xcf',
    'iuml': '\xef',
    'Iuml;': '\xcf',
    'iuml;': '\xef',
    'Jcirc;': '\u0134',
    'jcirc;': '\u0135',
    'Jcy;': '\u0419',
    'jcy;': '\u0439',
    'Jfr;': '\U0001d50d',
    'jfr;': '\U0001d527',
    'jmath;': '\u0237',
    'Jopf;': '\U0001d541',
    'jopf;': '\U0001d55b',
    'Jscr;': '\U0001d4a5',
    'jscr;': '\U0001d4bf',
    'Jsercy;': '\u0408',
    'jsercy;': '\u0458',
    'Jukcy;': '\u0404',
    'jukcy;': '\u0454',
    'Kappa;': '\u039a',
    'kappa;': '\u03ba',
    'kappav;': '\u03f0',
    'Kcedil;': '\u0136',
    'kcedil;': '\u0137',
    'Kcy;': '\u041a',
    'kcy;': '\u043a',
    'Kfr;': '\U0001d50e',
    'kfr;': '\U0001d528',
    'kgreen;': '\u0138',
    'KHcy;': '\u0425',
    'khcy;': '\u0445',
    'KJcy;': '\u040c',
    'kjcy;': '\u045c',
    'Kopf;': '\U0001d542',
    'kopf;': '\U0001d55c',
    'Kscr;': '\U0001d4a6',
    'kscr;': '\U0001d4c0',
    'lAarr;': '\u21da',
    'Lacute;': '\u0139',
    'lacute;': '\u013a',
    'laemptyv;': '\u29b4',
    'lagran;': '\u2112',
    'Lambda;': '\u039b',
    'lambda;': '\u03bb',
    'Lang;': '\u27ea',
    'lang;': '\u27e8',
    'langd;': '\u2991',
    'langle;': '\u27e8',
    'lap;': '\u2a85',
    'Laplacetrf;': '\u2112',
    'laquo': '\xab',
    'laquo;': '\xab',
    'Larr;': '\u219e',
    'lArr;': '\u21d0',
    'larr;': '\u2190',
    'larrb;': '\u21e4',
    'larrbfs;': '\u291f',
    'larrfs;': '\u291d',
    'larrhk;': '\u21a9',
    'larrlp;': '\u21ab',
    'larrpl;': '\u2939',
    'larrsim;': '\u2973',
    'larrtl;': '\u21a2',
    'lat;': '\u2aab',
    'lAtail;': '\u291b',
    'latail;': '\u2919',
    'late;': '\u2aad',
    'lates;': '\u2aad\ufe00',
    'lBarr;': '\u290e',
    'lbarr;': '\u290c',
    'lbbrk;': '\u2772',
    'lbrace;': '{',
    'lbrack;': '[',
    'lbrke;': '\u298b',
    'lbrksld;': '\u298f',
    'lbrkslu;': '\u298d',
    'Lcaron;': '\u013d',
    'lcaron;': '\u013e',
    'Lcedil;': '\u013b',
    'lcedil;': '\u013c',
    'lceil;': '\u2308',
    'lcub;': '{',
    'Lcy;': '\u041b',
    'lcy;': '\u043b',
    'ldca;': '\u2936',
    'ldquo;': '\u201c',
    'ldquor;': '\u201e',
    'ldrdhar;': '\u2967',
    'ldrushar;': '\u294b',
    'ldsh;': '\u21b2',
    'lE;': '\u2266',
    'le;': '\u2264',
    'LeftAngleBracket;': '\u27e8',
    'LeftArrow;': '\u2190',
    'Leftarrow;': '\u21d0',
    'leftarrow;': '\u2190',
    'LeftArrowBar;': '\u21e4',
    'LeftArrowRightArrow;': '\u21c6',
    'leftarrowtail;': '\u21a2',
    'LeftCeiling;': '\u2308',
    'LeftDoubleBracket;': '\u27e6',
    'LeftDownTeeVector;': '\u2961',
    'LeftDownVector;': '\u21c3',
    'LeftDownVectorBar;': '\u2959',
    'LeftFloor;': '\u230a',
    'leftharpoondown;': '\u21bd',
    'leftharpoonup;': '\u21bc',
    'leftleftarrows;': '\u21c7',
    'LeftRightArrow;': '\u2194',
    'Leftrightarrow;': '\u21d4',
    'leftrightarrow;': '\u2194',
    'leftrightarrows;': '\u21c6',
    'leftrightharpoons;': '\u21cb',
    'leftrightsquigarrow;': '\u21ad',
    'LeftRightVector;': '\u294e',
    'LeftTee;': '\u22a3',
    'LeftTeeArrow;': '\u21a4',
    'LeftTeeVector;': '\u295a',
    'leftthreetimes;': '\u22cb',
    'LeftTriangle;': '\u22b2',
    'LeftTriangleBar;': '\u29cf',
    'LeftTriangleEqual;': '\u22b4',
    'LeftUpDownVector;': '\u2951',
    'LeftUpTeeVector;': '\u2960',
    'LeftUpVector;': '\u21bf',
    'LeftUpVectorBar;': '\u2958',
    'LeftVector;': '\u21bc',
    'LeftVectorBar;': '\u2952',
    'lEg;': '\u2a8b',
    'leg;': '\u22da',
    'leq;': '\u2264',
    'leqq;': '\u2266',
    'leqslant;': '\u2a7d',
    'les;': '\u2a7d',
    'lescc;': '\u2aa8',
    'lesdot;': '\u2a7f',
    'lesdoto;': '\u2a81',
    'lesdotor;': '\u2a83',
    'lesg;': '\u22da\ufe00',
    'lesges;': '\u2a93',
    'lessapprox;': '\u2a85',
    'lessdot;': '\u22d6',
    'lesseqgtr;': '\u22da',
    'lesseqqgtr;': '\u2a8b',
    'LessEqualGreater;': '\u22da',
    'LessFullEqual;': '\u2266',
    'LessGreater;': '\u2276',
    'lessgtr;': '\u2276',
    'LessLess;': '\u2aa1',
    'lesssim;': '\u2272',
    'LessSlantEqual;': '\u2a7d',
    'LessTilde;': '\u2272',
    'lfisht;': '\u297c',
    'lfloor;': '\u230a',
    'Lfr;': '\U0001d50f',
    'lfr;': '\U0001d529',
    'lg;': '\u2276',
    'lgE;': '\u2a91',
    'lHar;': '\u2962',
    'lhard;': '\u21bd',
    'lharu;': '\u21bc',
    'lharul;': '\u296a',
    'lhblk;': '\u2584',
    'LJcy;': '\u0409',
    'ljcy;': '\u0459',
    'Ll;': '\u22d8',
    'll;': '\u226a',
    'llarr;': '\u21c7',
    'llcorner;': '\u231e',
    'Lleftarrow;': '\u21da',
    'llhard;': '\u296b',
    'lltri;': '\u25fa',
    'Lmidot;': '\u013f',
    'lmidot;': '\u0140',
    'lmoust;': '\u23b0',
    'lmoustache;': '\u23b0',
    'lnap;': '\u2a89',
    'lnapprox;': '\u2a89',
    'lnE;': '\u2268',
    'lne;': '\u2a87',
    'lneq;': '\u2a87',
    'lneqq;': '\u2268',
    'lnsim;': '\u22e6',
    'loang;': '\u27ec',
    'loarr;': '\u21fd',
    'lobrk;': '\u27e6',
    'LongLeftArrow;': '\u27f5',
    'Longleftarrow;': '\u27f8',
    'longleftarrow;': '\u27f5',
    'LongLeftRightArrow;': '\u27f7',
    'Longleftrightarrow;': '\u27fa',
    'longleftrightarrow;': '\u27f7',
    'longmapsto;': '\u27fc',
    'LongRightArrow;': '\u27f6',
    'Longrightarrow;': '\u27f9',
    'longrightarrow;': '\u27f6',
    'looparrowleft;': '\u21ab',
    'looparrowright;': '\u21ac',
    'lopar;': '\u2985',
    'Lopf;': '\U0001d543',
    'lopf;': '\U0001d55d',
    'loplus;': '\u2a2d',
    'lotimes;': '\u2a34',
    'lowast;': '\u2217',
    'lowbar;': '_',
    'LowerLeftArrow;': '\u2199',
    'LowerRightArrow;': '\u2198',
    'loz;': '\u25ca',
    'lozenge;': '\u25ca',
    'lozf;': '\u29eb',
    'lpar;': '(',
    'lparlt;': '\u2993',
    'lrarr;': '\u21c6',
    'lrcorner;': '\u231f',
    'lrhar;': '\u21cb',
    'lrhard;': '\u296d',
    'lrm;': '\u200e',
    'lrtri;': '\u22bf',
    'lsaquo;': '\u2039',
    'Lscr;': '\u2112',
    'lscr;': '\U0001d4c1',
    'Lsh;': '\u21b0',
    'lsh;': '\u21b0',
    'lsim;': '\u2272',
    'lsime;': '\u2a8d',
    'lsimg;': '\u2a8f',
    'lsqb;': '[',
    'lsquo;': '\u2018',
    'lsquor;': '\u201a',
    'Lstrok;': '\u0141',
    'lstrok;': '\u0142',
    'LT': '<',
    'lt': '<',
    'LT;': '<',
    'Lt;': '\u226a',
    'lt;': '<',
    'ltcc;': '\u2aa6',
    'ltcir;': '\u2a79',
    'ltdot;': '\u22d6',
    'lthree;': '\u22cb',
    'ltimes;': '\u22c9',
    'ltlarr;': '\u2976',
    'ltquest;': '\u2a7b',
    'ltri;': '\u25c3',
    'ltrie;': '\u22b4',
    'ltrif;': '\u25c2',
    'ltrPar;': '\u2996',
    'lurdshar;': '\u294a',
    'luruhar;': '\u2966',
    'lvertneqq;': '\u2268\ufe00',
    'lvnE;': '\u2268\ufe00',
    'macr': '\xaf',
    'macr;': '\xaf',
    'male;': '\u2642',
    'malt;': '\u2720',
    'maltese;': '\u2720',
    'Map;': '\u2905',
    'map;': '\u21a6',
    'mapsto;': '\u21a6',
    'mapstodown;': '\u21a7',
    'mapstoleft;': '\u21a4',
    'mapstoup;': '\u21a5',
    'marker;': '\u25ae',
    'mcomma;': '\u2a29',
    'Mcy;': '\u041c',
    'mcy;': '\u043c',
    'mdash;': '\u2014',
    'mDDot;': '\u223a',
    'measuredangle;': '\u2221',
    'MediumSpace;': '\u205f',
    'Mellintrf;': '\u2133',
    'Mfr;': '\U0001d510',
    'mfr;': '\U0001d52a',
    'mho;': '\u2127',
    'micro': '\xb5',
    'micro;': '\xb5',
    'mid;': '\u2223',
    'midast;': '*',
    'midcir;': '\u2af0',
    'middot': '\xb7',
    'middot;': '\xb7',
    'minus;': '\u2212',
    'minusb;': '\u229f',
    'minusd;': '\u2238',
    'minusdu;': '\u2a2a',
    'MinusPlus;': '\u2213',
    'mlcp;': '\u2adb',
    'mldr;': '\u2026',
    'mnplus;': '\u2213',
    'models;': '\u22a7',
    'Mopf;': '\U0001d544',
    'mopf;': '\U0001d55e',
    'mp;': '\u2213',
    'Mscr;': '\u2133',
    'mscr;': '\U0001d4c2',
    'mstpos;': '\u223e',
    'Mu;': '\u039c',
    'mu;': '\u03bc',
    'multimap;': '\u22b8',
    'mumap;': '\u22b8',
    'nabla;': '\u2207',
    'Nacute;': '\u0143',
    'nacute;': '\u0144',
    'nang;': '\u2220\u20d2',
    'nap;': '\u2249',
    'napE;': '\u2a70\u0338',
    'napid;': '\u224b\u0338',
    'napos;': '\u0149',
    'napprox;': '\u2249',
    'natur;': '\u266e',
    'natural;': '\u266e',
    'naturals;': '\u2115',
    'nbsp': '\xa0',
    'nbsp;': '\xa0',
    'nbump;': '\u224e\u0338',
    'nbumpe;': '\u224f\u0338',
    'ncap;': '\u2a43',
    'Ncaron;': '\u0147',
    'ncaron;': '\u0148',
    'Ncedil;': '\u0145',
    'ncedil;': '\u0146',
    'ncong;': '\u2247',
    'ncongdot;': '\u2a6d\u0338',
    'ncup;': '\u2a42',
    'Ncy;': '\u041d',
    'ncy;': '\u043d',
    'ndash;': '\u2013',
    'ne;': '\u2260',
    'nearhk;': '\u2924',
    'neArr;': '\u21d7',
    'nearr;': '\u2197',
    'nearrow;': '\u2197',
    'nedot;': '\u2250\u0338',
    'NegativeMediumSpace;': '\u200b',
    'NegativeThickSpace;': '\u200b',
    'NegativeThinSpace;': '\u200b',
    'NegativeVeryThinSpace;': '\u200b',
    'nequiv;': '\u2262',
    'nesear;': '\u2928',
    'nesim;': '\u2242\u0338',
    'NestedGreaterGreater;': '\u226b',
    'NestedLessLess;': '\u226a',
    'NewLine;': '\n',
    'nexist;': '\u2204',
    'nexists;': '\u2204',
    'Nfr;': '\U0001d511',
    'nfr;': '\U0001d52b',
    'ngE;': '\u2267\u0338',
    'nge;': '\u2271',
    'ngeq;': '\u2271',
    'ngeqq;': '\u2267\u0338',
    'ngeqslant;': '\u2a7e\u0338',
    'nges;': '\u2a7e\u0338',
    'nGg;': '\u22d9\u0338',
    'ngsim;': '\u2275',
    'nGt;': '\u226b\u20d2',
    'ngt;': '\u226f',
    'ngtr;': '\u226f',
    'nGtv;': '\u226b\u0338',
    'nhArr;': '\u21ce',
    'nharr;': '\u21ae',
    'nhpar;': '\u2af2',
    'ni;': '\u220b',
    'nis;': '\u22fc',
    'nisd;': '\u22fa',
    'niv;': '\u220b',
    'NJcy;': '\u040a',
    'njcy;': '\u045a',
    'nlArr;': '\u21cd',
    'nlarr;': '\u219a',
    'nldr;': '\u2025',
    'nlE;': '\u2266\u0338',
    'nle;': '\u2270',
    'nLeftarrow;': '\u21cd',
    'nleftarrow;': '\u219a',
    'nLeftrightarrow;': '\u21ce',
    'nleftrightarrow;': '\u21ae',
    'nleq;': '\u2270',
    'nleqq;': '\u2266\u0338',
    'nleqslant;': '\u2a7d\u0338',
    'nles;': '\u2a7d\u0338',
    'nless;': '\u226e',
    'nLl;': '\u22d8\u0338',
    'nlsim;': '\u2274',
    'nLt;': '\u226a\u20d2',
    'nlt;': '\u226e',
    'nltri;': '\u22ea',
    'nltrie;': '\u22ec',
    'nLtv;': '\u226a\u0338',
    'nmid;': '\u2224',
    'NoBreak;': '\u2060',
    'NonBreakingSpace;': '\xa0',
    'Nopf;': '\u2115',
    'nopf;': '\U0001d55f',
    'not': '\xac',
    'Not;': '\u2aec',
    'not;': '\xac',
    'NotCongruent;': '\u2262',
    'NotCupCap;': '\u226d',
    'NotDoubleVerticalBar;': '\u2226',
    'NotElement;': '\u2209',
    'NotEqual;': '\u2260',
    'NotEqualTilde;': '\u2242\u0338',
    'NotExists;': '\u2204',
    'NotGreater;': '\u226f',
    'NotGreaterEqual;': '\u2271',
    'NotGreaterFullEqual;': '\u2267\u0338',
    'NotGreaterGreater;': '\u226b\u0338',
    'NotGreaterLess;': '\u2279',
    'NotGreaterSlantEqual;': '\u2a7e\u0338',
    'NotGreaterTilde;': '\u2275',
    'NotHumpDownHump;': '\u224e\u0338',
    'NotHumpEqual;': '\u224f\u0338',
    'notin;': '\u2209',
    'notindot;': '\u22f5\u0338',
    'notinE;': '\u22f9\u0338',
    'notinva;': '\u2209',
    'notinvb;': '\u22f7',
    'notinvc;': '\u22f6',
    'NotLeftTriangle;': '\u22ea',
    'NotLeftTriangleBar;': '\u29cf\u0338',
    'NotLeftTriangleEqual;': '\u22ec',
    'NotLess;': '\u226e',
    'NotLessEqual;': '\u2270',
    'NotLessGreater;': '\u2278',
    'NotLessLess;': '\u226a\u0338',
    'NotLessSlantEqual;': '\u2a7d\u0338',
    'NotLessTilde;': '\u2274',
    'NotNestedGreaterGreater;': '\u2aa2\u0338',
    'NotNestedLessLess;': '\u2aa1\u0338',
    'notni;': '\u220c',
    'notniva;': '\u220c',
    'notnivb;': '\u22fe',
    'notnivc;': '\u22fd',
    'NotPrecedes;': '\u2280',
    'NotPrecedesEqual;': '\u2aaf\u0338',
    'NotPrecedesSlantEqual;': '\u22e0',
    'NotReverseElement;': '\u220c',
    'NotRightTriangle;': '\u22eb',
    'NotRightTriangleBar;': '\u29d0\u0338',
    'NotRightTriangleEqual;': '\u22ed',
    'NotSquareSubset;': '\u228f\u0338',
    'NotSquareSubsetEqual;': '\u22e2',
    'NotSquareSuperset;': '\u2290\u0338',
    'NotSquareSupersetEqual;': '\u22e3',
    'NotSubset;': '\u2282\u20d2',
    'NotSubsetEqual;': '\u2288',
    'NotSucceeds;': '\u2281',
    'NotSucceedsEqual;': '\u2ab0\u0338',
    'NotSucceedsSlantEqual;': '\u22e1',
    'NotSucceedsTilde;': '\u227f\u0338',
    'NotSuperset;': '\u2283\u20d2',
    'NotSupersetEqual;': '\u2289',
    'NotTilde;': '\u2241',
    'NotTildeEqual;': '\u2244',
    'NotTildeFullEqual;': '\u2247',
    'NotTildeTilde;': '\u2249',
    'NotVerticalBar;': '\u2224',
    'npar;': '\u2226',
    'nparallel;': '\u2226',
    'nparsl;': '\u2afd\u20e5',
    'npart;': '\u2202\u0338',
    'npolint;': '\u2a14',
    'npr;': '\u2280',
    'nprcue;': '\u22e0',
    'npre;': '\u2aaf\u0338',
    'nprec;': '\u2280',
    'npreceq;': '\u2aaf\u0338',
    'nrArr;': '\u21cf',
    'nrarr;': '\u219b',
    'nrarrc;': '\u2933\u0338',
    'nrarrw;': '\u219d\u0338',
    'nRightarrow;': '\u21cf',
    'nrightarrow;': '\u219b',
    'nrtri;': '\u22eb',
    'nrtrie;': '\u22ed',
    'nsc;': '\u2281',
    'nsccue;': '\u22e1',
    'nsce;': '\u2ab0\u0338',
    'Nscr;': '\U0001d4a9',
    'nscr;': '\U0001d4c3',
    'nshortmid;': '\u2224',
    'nshortparallel;': '\u2226',
    'nsim;': '\u2241',
    'nsime;': '\u2244',
    'nsimeq;': '\u2244',
    'nsmid;': '\u2224',
    'nspar;': '\u2226',
    'nsqsube;': '\u22e2',
    'nsqsupe;': '\u22e3',
    'nsub;': '\u2284',
    'nsubE;': '\u2ac5\u0338',
    'nsube;': '\u2288',
    'nsubset;': '\u2282\u20d2',
    'nsubseteq;': '\u2288',
    'nsubseteqq;': '\u2ac5\u0338',
    'nsucc;': '\u2281',
    'nsucceq;': '\u2ab0\u0338',
    'nsup;': '\u2285',
    'nsupE;': '\u2ac6\u0338',
    'nsupe;': '\u2289',
    'nsupset;': '\u2283\u20d2',
    'nsupseteq;': '\u2289',
    'nsupseteqq;': '\u2ac6\u0338',
    'ntgl;': '\u2279',
    'Ntilde': '\xd1',
    'ntilde': '\xf1',
    'Ntilde;': '\xd1',
    'ntilde;': '\xf1',
    'ntlg;': '\u2278',
    'ntriangleleft;': '\u22ea',
    'ntrianglelefteq;': '\u22ec',
    'ntriangleright;': '\u22eb',
    'ntrianglerighteq;': '\u22ed',
    'Nu;': '\u039d',
    'nu;': '\u03bd',
    'num;': '#',
    'numero;': '\u2116',
    'numsp;': '\u2007',
    'nvap;': '\u224d\u20d2',
    'nVDash;': '\u22af',
    'nVdash;': '\u22ae',
    'nvDash;': '\u22ad',
    'nvdash;': '\u22ac',
    'nvge;': '\u2265\u20d2',
    'nvgt;': '>\u20d2',
    'nvHarr;': '\u2904',
    'nvinfin;': '\u29de',
    'nvlArr;': '\u2902',
    'nvle;': '\u2264\u20d2',
    'nvlt;': '<\u20d2',
    'nvltrie;': '\u22b4\u20d2',
    'nvrArr;': '\u2903',
    'nvrtrie;': '\u22b5\u20d2',
    'nvsim;': '\u223c\u20d2',
    'nwarhk;': '\u2923',
    'nwArr;': '\u21d6',
    'nwarr;': '\u2196',
    'nwarrow;': '\u2196',
    'nwnear;': '\u2927',
    'Oacute': '\xd3',
    'oacute': '\xf3',
    'Oacute;': '\xd3',
    'oacute;': '\xf3',
    'oast;': '\u229b',
    'ocir;': '\u229a',
    'Ocirc': '\xd4',
    'ocirc': '\xf4',
    'Ocirc;': '\xd4',
    'ocirc;': '\xf4',
    'Ocy;': '\u041e',
    'ocy;': '\u043e',
    'odash;': '\u229d',
    'Odblac;': '\u0150',
    'odblac;': '\u0151',
    'odiv;': '\u2a38',
    'odot;': '\u2299',
    'odsold;': '\u29bc',
    'OElig;': '\u0152',
    'oelig;': '\u0153',
    'ofcir;': '\u29bf',
    'Ofr;': '\U0001d512',
    'ofr;': '\U0001d52c',
    'ogon;': '\u02db',
    'Ograve': '\xd2',
    'ograve': '\xf2',
    'Ograve;': '\xd2',
    'ograve;': '\xf2',
    'ogt;': '\u29c1',
    'ohbar;': '\u29b5',
    'ohm;': '\u03a9',
    'oint;': '\u222e',
    'olarr;': '\u21ba',
    'olcir;': '\u29be',
    'olcross;': '\u29bb',
    'oline;': '\u203e',
    'olt;': '\u29c0',
    'Omacr;': '\u014c',
    'omacr;': '\u014d',
    'Omega;': '\u03a9',
    'omega;': '\u03c9',
    'Omicron;': '\u039f',
    'omicron;': '\u03bf',
    'omid;': '\u29b6',
    'ominus;': '\u2296',
    'Oopf;': '\U0001d546',
    'oopf;': '\U0001d560',
    'opar;': '\u29b7',
    'OpenCurlyDoubleQuote;': '\u201c',
    'OpenCurlyQuote;': '\u2018',
    'operp;': '\u29b9',
    'oplus;': '\u2295',
    'Or;': '\u2a54',
    'or;': '\u2228',
    'orarr;': '\u21bb',
    'ord;': '\u2a5d',
    'order;': '\u2134',
    'orderof;': '\u2134',
    'ordf': '\xaa',
    'ordf;': '\xaa',
    'ordm': '\xba',
    'ordm;': '\xba',
    'origof;': '\u22b6',
    'oror;': '\u2a56',
    'orslope;': '\u2a57',
    'orv;': '\u2a5b',
    'oS;': '\u24c8',
    'Oscr;': '\U0001d4aa',
    'oscr;': '\u2134',
    'Oslash': '\xd8',
    'oslash': '\xf8',
    'Oslash;': '\xd8',
    'oslash;': '\xf8',
    'osol;': '\u2298',
    'Otilde': '\xd5',
    'otilde': '\xf5',
    'Otilde;': '\xd5',
    'otilde;': '\xf5',
    'Otimes;': '\u2a37',
    'otimes;': '\u2297',
    'otimesas;': '\u2a36',
    'Ouml': '\xd6',
    'ouml': '\xf6',
    'Ouml;': '\xd6',
    'ouml;': '\xf6',
    'ovbar;': '\u233d',
    'OverBar;': '\u203e',
    'OverBrace;': '\u23de',
    'OverBracket;': '\u23b4',
    'OverParenthesis;': '\u23dc',
    'par;': '\u2225',
    'para': '\xb6',
    'para;': '\xb6',
    'parallel;': '\u2225',
    'parsim;': '\u2af3',
    'parsl;': '\u2afd',
    'part;': '\u2202',
    'PartialD;': '\u2202',
    'Pcy;': '\u041f',
    'pcy;': '\u043f',
    'percnt;': '%',
    'period;': '.',
    'permil;': '\u2030',
    'perp;': '\u22a5',
    'pertenk;': '\u2031',
    'Pfr;': '\U0001d513',
    'pfr;': '\U0001d52d',
    'Phi;': '\u03a6',
    'phi;': '\u03c6',
    'phiv;': '\u03d5',
    'phmmat;': '\u2133',
    'phone;': '\u260e',
    'Pi;': '\u03a0',
    'pi;': '\u03c0',
    'pitchfork;': '\u22d4',
    'piv;': '\u03d6',
    'planck;': '\u210f',
    'planckh;': '\u210e',
    'plankv;': '\u210f',
    'plus;': '+',
    'plusacir;': '\u2a23',
    'plusb;': '\u229e',
    'pluscir;': '\u2a22',
    'plusdo;': '\u2214',
    'plusdu;': '\u2a25',
    'pluse;': '\u2a72',
    'PlusMinus;': '\xb1',
    'plusmn': '\xb1',
    'plusmn;': '\xb1',
    'plussim;': '\u2a26',
    'plustwo;': '\u2a27',
    'pm;': '\xb1',
    'Poincareplane;': '\u210c',
    'pointint;': '\u2a15',
    'Popf;': '\u2119',
    'popf;': '\U0001d561',
    'pound': '\xa3',
    'pound;': '\xa3',
    'Pr;': '\u2abb',
    'pr;': '\u227a',
    'prap;': '\u2ab7',
    'prcue;': '\u227c',
    'prE;': '\u2ab3',
    'pre;': '\u2aaf',
    'prec;': '\u227a',
    'precapprox;': '\u2ab7',
    'preccurlyeq;': '\u227c',
    'Precedes;': '\u227a',
    'PrecedesEqual;': '\u2aaf',
    'PrecedesSlantEqual;': '\u227c',
    'PrecedesTilde;': '\u227e',
    'preceq;': '\u2aaf',
    'precnapprox;': '\u2ab9',
    'precneqq;': '\u2ab5',
    'precnsim;': '\u22e8',
    'precsim;': '\u227e',
    'Prime;': '\u2033',
    'prime;': '\u2032',
    'primes;': '\u2119',
    'prnap;': '\u2ab9',
    'prnE;': '\u2ab5',
    'prnsim;': '\u22e8',
    'prod;': '\u220f',
    'Product;': '\u220f',
    'profalar;': '\u232e',
    'profline;': '\u2312',
    'profsurf;': '\u2313',
    'prop;': '\u221d',
    'Proportion;': '\u2237',
    'Proportional;': '\u221d',
    'propto;': '\u221d',
    'prsim;': '\u227e',
    'prurel;': '\u22b0',
    'Pscr;': '\U0001d4ab',
    'pscr;': '\U0001d4c5',
    'Psi;': '\u03a8',
    'psi;': '\u03c8',
    'puncsp;': '\u2008',
    'Qfr;': '\U0001d514',
    'qfr;': '\U0001d52e',
    'qint;': '\u2a0c',
    'Qopf;': '\u211a',
    'qopf;': '\U0001d562',
    'qprime;': '\u2057',
    'Qscr;': '\U0001d4ac',
    'qscr;': '\U0001d4c6',
    'quaternions;': '\u210d',
    'quatint;': '\u2a16',
    'quest;': '?',
    'questeq;': '\u225f',
    'QUOT': '"',
    'quot': '"',
    'QUOT;': '"',
    'quot;': '"',
    'rAarr;': '\u21db',
    'race;': '\u223d\u0331',
    'Racute;': '\u0154',
    'racute;': '\u0155',
    'radic;': '\u221a',
    'raemptyv;': '\u29b3',
    'Rang;': '\u27eb',
    'rang;': '\u27e9',
    'rangd;': '\u2992',
    'range;': '\u29a5',
    'rangle;': '\u27e9',
    'raquo': '\xbb',
    'raquo;': '\xbb',
    'Rarr;': '\u21a0',
    'rArr;': '\u21d2',
    'rarr;': '\u2192',
    'rarrap;': '\u2975',
    'rarrb;': '\u21e5',
    'rarrbfs;': '\u2920',
    'rarrc;': '\u2933',
    'rarrfs;': '\u291e',
    'rarrhk;': '\u21aa',
    'rarrlp;': '\u21ac',
    'rarrpl;': '\u2945',
    'rarrsim;': '\u2974',
    'Rarrtl;': '\u2916',
    'rarrtl;': '\u21a3',
    'rarrw;': '\u219d',
    'rAtail;': '\u291c',
    'ratail;': '\u291a',
    'ratio;': '\u2236',
    'rationals;': '\u211a',
    'RBarr;': '\u2910',
    'rBarr;': '\u290f',
    'rbarr;': '\u290d',
    'rbbrk;': '\u2773',
    'rbrace;': '}',
    'rbrack;': ']',
    'rbrke;': '\u298c',
    'rbrksld;': '\u298e',
    'rbrkslu;': '\u2990',
    'Rcaron;': '\u0158',
    'rcaron;': '\u0159',
    'Rcedil;': '\u0156',
    'rcedil;': '\u0157',
    'rceil;': '\u2309',
    'rcub;': '}',
    'Rcy;': '\u0420',
    'rcy;': '\u0440',
    'rdca;': '\u2937',
    'rdldhar;': '\u2969',
    'rdquo;': '\u201d',
    'rdquor;': '\u201d',
    'rdsh;': '\u21b3',
    'Re;': '\u211c',
    'real;': '\u211c',
    'realine;': '\u211b',
    'realpart;': '\u211c',
    'reals;': '\u211d',
    'rect;': '\u25ad',
    'REG': '\xae',
    'reg': '\xae',
    'REG;': '\xae',
    'reg;': '\xae',
    'ReverseElement;': '\u220b',
    'ReverseEquilibrium;': '\u21cb',
    'ReverseUpEquilibrium;': '\u296f',
    'rfisht;': '\u297d',
    'rfloor;': '\u230b',
    'Rfr;': '\u211c',
    'rfr;': '\U0001d52f',
    'rHar;': '\u2964',
    'rhard;': '\u21c1',
    'rharu;': '\u21c0',
    'rharul;': '\u296c',
    'Rho;': '\u03a1',
    'rho;': '\u03c1',
    'rhov;': '\u03f1',
    'RightAngleBracket;': '\u27e9',
    'RightArrow;': '\u2192',
    'Rightarrow;': '\u21d2',
    'rightarrow;': '\u2192',
    'RightArrowBar;': '\u21e5',
    'RightArrowLeftArrow;': '\u21c4',
    'rightarrowtail;': '\u21a3',
    'RightCeiling;': '\u2309',
    'RightDoubleBracket;': '\u27e7',
    'RightDownTeeVector;': '\u295d',
    'RightDownVector;': '\u21c2',
    'RightDownVectorBar;': '\u2955',
    'RightFloor;': '\u230b',
    'rightharpoondown;': '\u21c1',
    'rightharpoonup;': '\u21c0',
    'rightleftarrows;': '\u21c4',
    'rightleftharpoons;': '\u21cc',
    'rightrightarrows;': '\u21c9',
    'rightsquigarrow;': '\u219d',
    'RightTee;': '\u22a2',
    'RightTeeArrow;': '\u21a6',
    'RightTeeVector;': '\u295b',
    'rightthreetimes;': '\u22cc',
    'RightTriangle;': '\u22b3',
    'RightTriangleBar;': '\u29d0',
    'RightTriangleEqual;': '\u22b5',
    'RightUpDownVector;': '\u294f',
    'RightUpTeeVector;': '\u295c',
    'RightUpVector;': '\u21be',
    'RightUpVectorBar;': '\u2954',
    'RightVector;': '\u21c0',
    'RightVectorBar;': '\u2953',
    'ring;': '\u02da',
    'risingdotseq;': '\u2253',
    'rlarr;': '\u21c4',
    'rlhar;': '\u21cc',
    'rlm;': '\u200f',
    'rmoust;': '\u23b1',
    'rmoustache;': '\u23b1',
    'rnmid;': '\u2aee',
    'roang;': '\u27ed',
    'roarr;': '\u21fe',
    'robrk;': '\u27e7',
    'ropar;': '\u2986',
    'Ropf;': '\u211d',
    'ropf;': '\U0001d563',
    'roplus;': '\u2a2e',
    'rotimes;': '\u2a35',
    'RoundImplies;': '\u2970',
    'rpar;': ')',
    'rpargt;': '\u2994',
    'rppolint;': '\u2a12',
    'rrarr;': '\u21c9',
    'Rrightarrow;': '\u21db',
    'rsaquo;': '\u203a',
    'Rscr;': '\u211b',
    'rscr;': '\U0001d4c7',
    'Rsh;': '\u21b1',
    'rsh;': '\u21b1',
    'rsqb;': ']',
    'rsquo;': '\u2019',
    'rsquor;': '\u2019',
    'rthree;': '\u22cc',
    'rtimes;': '\u22ca',
    'rtri;': '\u25b9',
    'rtrie;': '\u22b5',
    'rtrif;': '\u25b8',
    'rtriltri;': '\u29ce',
    'RuleDelayed;': '\u29f4',
    'ruluhar;': '\u2968',
    'rx;': '\u211e',
    'Sacute;': '\u015a',
    'sacute;': '\u015b',
    'sbquo;': '\u201a',
    'Sc;': '\u2abc',
    'sc;': '\u227b',
    'scap;': '\u2ab8',
    'Scaron;': '\u0160',
    'scaron;': '\u0161',
    'sccue;': '\u227d',
    'scE;': '\u2ab4',
    'sce;': '\u2ab0',
    'Scedil;': '\u015e',
    'scedil;': '\u015f',
    'Scirc;': '\u015c',
    'scirc;': '\u015d',
    'scnap;': '\u2aba',
    'scnE;': '\u2ab6',
    'scnsim;': '\u22e9',
    'scpolint;': '\u2a13',
    'scsim;': '\u227f',
    'Scy;': '\u0421',
    'scy;': '\u0441',
    'sdot;': '\u22c5',
    'sdotb;': '\u22a1',
    'sdote;': '\u2a66',
    'searhk;': '\u2925',
    'seArr;': '\u21d8',
    'searr;': '\u2198',
    'searrow;': '\u2198',
    'sect': '\xa7',
    'sect;': '\xa7',
    'semi;': ';',
    'seswar;': '\u2929',
    'setminus;': '\u2216',
    'setmn;': '\u2216',
    'sext;': '\u2736',
    'Sfr;': '\U0001d516',
    'sfr;': '\U0001d530',
    'sfrown;': '\u2322',
    'sharp;': '\u266f',
    'SHCHcy;': '\u0429',
    'shchcy;': '\u0449',
    'SHcy;': '\u0428',
    'shcy;': '\u0448',
    'ShortDownArrow;': '\u2193',
    'ShortLeftArrow;': '\u2190',
    'shortmid;': '\u2223',
    'shortparallel;': '\u2225',
    'ShortRightArrow;': '\u2192',
    'ShortUpArrow;': '\u2191',
    'shy': '\xad',
    'shy;': '\xad',
    'Sigma;': '\u03a3',
    'sigma;': '\u03c3',
    'sigmaf;': '\u03c2',
    'sigmav;': '\u03c2',
    'sim;': '\u223c',
    'simdot;': '\u2a6a',
    'sime;': '\u2243',
    'simeq;': '\u2243',
    'simg;': '\u2a9e',
    'simgE;': '\u2aa0',
    'siml;': '\u2a9d',
    'simlE;': '\u2a9f',
    'simne;': '\u2246',
    'simplus;': '\u2a24',
    'simrarr;': '\u2972',
    'slarr;': '\u2190',
    'SmallCircle;': '\u2218',
    'smallsetminus;': '\u2216',
    'smashp;': '\u2a33',
    'smeparsl;': '\u29e4',
    'smid;': '\u2223',
    'smile;': '\u2323',
    'smt;': '\u2aaa',
    'smte;': '\u2aac',
    'smtes;': '\u2aac\ufe00',
    'SOFTcy;': '\u042c',
    'softcy;': '\u044c',
    'sol;': '/',
    'solb;': '\u29c4',
    'solbar;': '\u233f',
    'Sopf;': '\U0001d54a',
    'sopf;': '\U0001d564',
    'spades;': '\u2660',
    'spadesuit;': '\u2660',
    'spar;': '\u2225',
    'sqcap;': '\u2293',
    'sqcaps;': '\u2293\ufe00',
    'sqcup;': '\u2294',
    'sqcups;': '\u2294\ufe00',
    'Sqrt;': '\u221a',
    'sqsub;': '\u228f',
    'sqsube;': '\u2291',
    'sqsubset;': '\u228f',
    'sqsubseteq;': '\u2291',
    'sqsup;': '\u2290',
    'sqsupe;': '\u2292',
    'sqsupset;': '\u2290',
    'sqsupseteq;': '\u2292',
    'squ;': '\u25a1',
    'Square;': '\u25a1',
    'square;': '\u25a1',
    'SquareIntersection;': '\u2293',
    'SquareSubset;': '\u228f',
    'SquareSubsetEqual;': '\u2291',
    'SquareSuperset;': '\u2290',
    'SquareSupersetEqual;': '\u2292',
    'SquareUnion;': '\u2294',
    'squarf;': '\u25aa',
    'squf;': '\u25aa',
    'srarr;': '\u2192',
    'Sscr;': '\U0001d4ae',
    'sscr;': '\U0001d4c8',
    'ssetmn;': '\u2216',
    'ssmile;': '\u2323',
    'sstarf;': '\u22c6',
    'Star;': '\u22c6',
    'star;': '\u2606',
    'starf;': '\u2605',
    'straightepsilon;': '\u03f5',
    'straightphi;': '\u03d5',
    'strns;': '\xaf',
    'Sub;': '\u22d0',
    'sub;': '\u2282',
    'subdot;': '\u2abd',
    'subE;': '\u2ac5',
    'sube;': '\u2286',
    'subedot;': '\u2ac3',
    'submult;': '\u2ac1',
    'subnE;': '\u2acb',
    'subne;': '\u228a',
    'subplus;': '\u2abf',
    'subrarr;': '\u2979',
    'Subset;': '\u22d0',
    'subset;': '\u2282',
    'subseteq;': '\u2286',
    'subseteqq;': '\u2ac5',
    'SubsetEqual;': '\u2286',
    'subsetneq;': '\u228a',
    'subsetneqq;': '\u2acb',
    'subsim;': '\u2ac7',
    'subsub;': '\u2ad5',
    'subsup;': '\u2ad3',
    'succ;': '\u227b',
    'succapprox;': '\u2ab8',
    'succcurlyeq;': '\u227d',
    'Succeeds;': '\u227b',
    'SucceedsEqual;': '\u2ab0',
    'SucceedsSlantEqual;': '\u227d',
    'SucceedsTilde;': '\u227f',
    'succeq;': '\u2ab0',
    'succnapprox;': '\u2aba',
    'succneqq;': '\u2ab6',
    'succnsim;': '\u22e9',
    'succsim;': '\u227f',
    'SuchThat;': '\u220b',
    'Sum;': '\u2211',
    'sum;': '\u2211',
    'sung;': '\u266a',
    'sup1': '\xb9',
    'sup1;': '\xb9',
    'sup2': '\xb2',
    'sup2;': '\xb2',
    'sup3': '\xb3',
    'sup3;': '\xb3',
    'Sup;': '\u22d1',
    'sup;': '\u2283',
    'supdot;': '\u2abe',
    'supdsub;': '\u2ad8',
    'supE;': '\u2ac6',
    'supe;': '\u2287',
    'supedot;': '\u2ac4',
    'Superset;': '\u2283',
    'SupersetEqual;': '\u2287',
    'suphsol;': '\u27c9',
    'suphsub;': '\u2ad7',
    'suplarr;': '\u297b',
    'supmult;': '\u2ac2',
    'supnE;': '\u2acc',
    'supne;': '\u228b',
    'supplus;': '\u2ac0',
    'Supset;': '\u22d1',
    'supset;': '\u2283',
    'supseteq;': '\u2287',
    'supseteqq;': '\u2ac6',
    'supsetneq;': '\u228b',
    'supsetneqq;': '\u2acc',
    'supsim;': '\u2ac8',
    'supsub;': '\u2ad4',
    'supsup;': '\u2ad6',
    'swarhk;': '\u2926',
    'swArr;': '\u21d9',
    'swarr;': '\u2199',
    'swarrow;': '\u2199',
    'swnwar;': '\u292a',
    'szlig': '\xdf',
    'szlig;': '\xdf',
    'Tab;': '\t',
    'target;': '\u2316',
    'Tau;': '\u03a4',
    'tau;': '\u03c4',
    'tbrk;': '\u23b4',
    'Tcaron;': '\u0164',
    'tcaron;': '\u0165',
    'Tcedil;': '\u0162',
    'tcedil;': '\u0163',
    'Tcy;': '\u0422',
    'tcy;': '\u0442',
    'tdot;': '\u20db',
    'telrec;': '\u2315',
    'Tfr;': '\U0001d517',
    'tfr;': '\U0001d531',
    'there4;': '\u2234',
    'Therefore;': '\u2234',
    'therefore;': '\u2234',
    'Theta;': '\u0398',
    'theta;': '\u03b8',
    'thetasym;': '\u03d1',
    'thetav;': '\u03d1',
    'thickapprox;': '\u2248',
    'thicksim;': '\u223c',
    'ThickSpace;': '\u205f\u200a',
    'thinsp;': '\u2009',
    'ThinSpace;': '\u2009',
    'thkap;': '\u2248',
    'thksim;': '\u223c',
    'THORN': '\xde',
    'thorn': '\xfe',
    'THORN;': '\xde',
    'thorn;': '\xfe',
    'Tilde;': '\u223c',
    'tilde;': '\u02dc',
    'TildeEqual;': '\u2243',
    'TildeFullEqual;': '\u2245',
    'TildeTilde;': '\u2248',
    'times': '\xd7',
    'times;': '\xd7',
    'timesb;': '\u22a0',
    'timesbar;': '\u2a31',
    'timesd;': '\u2a30',
    'tint;': '\u222d',
    'toea;': '\u2928',
    'top;': '\u22a4',
    'topbot;': '\u2336',
    'topcir;': '\u2af1',
    'Topf;': '\U0001d54b',
    'topf;': '\U0001d565',
    'topfork;': '\u2ada',
    'tosa;': '\u2929',
    'tprime;': '\u2034',
    'TRADE;': '\u2122',
    'trade;': '\u2122',
    'triangle;': '\u25b5',
    'triangledown;': '\u25bf',
    'triangleleft;': '\u25c3',
    'trianglelefteq;': '\u22b4',
    'triangleq;': '\u225c',
    'triangleright;': '\u25b9',
    'trianglerighteq;': '\u22b5',
    'tridot;': '\u25ec',
    'trie;': '\u225c',
    'triminus;': '\u2a3a',
    'TripleDot;': '\u20db',
    'triplus;': '\u2a39',
    'trisb;': '\u29cd',
    'tritime;': '\u2a3b',
    'trpezium;': '\u23e2',
    'Tscr;': '\U0001d4af',
    'tscr;': '\U0001d4c9',
    'TScy;': '\u0426',
    'tscy;': '\u0446',
    'TSHcy;': '\u040b',
    'tshcy;': '\u045b',
    'Tstrok;': '\u0166',
    'tstrok;': '\u0167',
    'twixt;': '\u226c',
    'twoheadleftarrow;': '\u219e',
    'twoheadrightarrow;': '\u21a0',
    'Uacute': '\xda',
    'uacute': '\xfa',
    'Uacute;': '\xda',
    'uacute;': '\xfa',
    'Uarr;': '\u219f',
    'uArr;': '\u21d1',
    'uarr;': '\u2191',
    'Uarrocir;': '\u2949',
    'Ubrcy;': '\u040e',
    'ubrcy;': '\u045e',
    'Ubreve;': '\u016c',
    'ubreve;': '\u016d',
    'Ucirc': '\xdb',
    'ucirc': '\xfb',
    'Ucirc;': '\xdb',
    'ucirc;': '\xfb',
    'Ucy;': '\u0423',
    'ucy;': '\u0443',
    'udarr;': '\u21c5',
    'Udblac;': '\u0170',
    'udblac;': '\u0171',
    'udhar;': '\u296e',
    'ufisht;': '\u297e',
    'Ufr;': '\U0001d518',
    'ufr;': '\U0001d532',
    'Ugrave': '\xd9',
    'ugrave': '\xf9',
    'Ugrave;': '\xd9',
    'ugrave;': '\xf9',
    'uHar;': '\u2963',
    'uharl;': '\u21bf',
    'uharr;': '\u21be',
    'uhblk;': '\u2580',
    'ulcorn;': '\u231c',
    'ulcorner;': '\u231c',
    'ulcrop;': '\u230f',
    'ultri;': '\u25f8',
    'Umacr;': '\u016a',
    'umacr;': '\u016b',
    'uml': '\xa8',
    'uml;': '\xa8',
    'UnderBar;': '_',
    'UnderBrace;': '\u23df',
    'UnderBracket;': '\u23b5',
    'UnderParenthesis;': '\u23dd',
    'Union;': '\u22c3',
    'UnionPlus;': '\u228e',
    'Uogon;': '\u0172',
    'uogon;': '\u0173',
    'Uopf;': '\U0001d54c',
    'uopf;': '\U0001d566',
    'UpArrow;': '\u2191',
    'Uparrow;': '\u21d1',
    'uparrow;': '\u2191',
    'UpArrowBar;': '\u2912',
    'UpArrowDownArrow;': '\u21c5',
    'UpDownArrow;': '\u2195',
    'Updownarrow;': '\u21d5',
    'updownarrow;': '\u2195',
    'UpEquilibrium;': '\u296e',
    'upharpoonleft;': '\u21bf',
    'upharpoonright;': '\u21be',
    'uplus;': '\u228e',
    'UpperLeftArrow;': '\u2196',
    'UpperRightArrow;': '\u2197',
    'Upsi;': '\u03d2',
    'upsi;': '\u03c5',
    'upsih;': '\u03d2',
    'Upsilon;': '\u03a5',
    'upsilon;': '\u03c5',
    'UpTee;': '\u22a5',
    'UpTeeArrow;': '\u21a5',
    'upuparrows;': '\u21c8',
    'urcorn;': '\u231d',
    'urcorner;': '\u231d',
    'urcrop;': '\u230e',
    'Uring;': '\u016e',
    'uring;': '\u016f',
    'urtri;': '\u25f9',
    'Uscr;': '\U0001d4b0',
    'uscr;': '\U0001d4ca',
    'utdot;': '\u22f0',
    'Utilde;': '\u0168',
    'utilde;': '\u0169',
    'utri;': '\u25b5',
    'utrif;': '\u25b4',
    'uuarr;': '\u21c8',
    'Uuml': '\xdc',
    'uuml': '\xfc',
    'Uuml;': '\xdc',
    'uuml;': '\xfc',
    'uwangle;': '\u29a7',
    'vangrt;': '\u299c',
    'varepsilon;': '\u03f5',
    'varkappa;': '\u03f0',
    'varnothing;': '\u2205',
    'varphi;': '\u03d5',
    'varpi;': '\u03d6',
    'varpropto;': '\u221d',
    'vArr;': '\u21d5',
    'varr;': '\u2195',
    'varrho;': '\u03f1',
    'varsigma;': '\u03c2',
    'varsubsetneq;': '\u228a\ufe00',
    'varsubsetneqq;': '\u2acb\ufe00',
    'varsupsetneq;': '\u228b\ufe00',
    'varsupsetneqq;': '\u2acc\ufe00',
    'vartheta;': '\u03d1',
    'vartriangleleft;': '\u22b2',
    'vartriangleright;': '\u22b3',
    'Vbar;': '\u2aeb',
    'vBar;': '\u2ae8',
    'vBarv;': '\u2ae9',
    'Vcy;': '\u0412',
    'vcy;': '\u0432',
    'VDash;': '\u22ab',
    'Vdash;': '\u22a9',
    'vDash;': '\u22a8',
    'vdash;': '\u22a2',
    'Vdashl;': '\u2ae6',
    'Vee;': '\u22c1',
    'vee;': '\u2228',
    'veebar;': '\u22bb',
    'veeeq;': '\u225a',
    'vellip;': '\u22ee',
    'Verbar;': '\u2016',
    'verbar;': '|',
    'Vert;': '\u2016',
    'vert;': '|',
    'VerticalBar;': '\u2223',
    'VerticalLine;': '|',
    'VerticalSeparator;': '\u2758',
    'VerticalTilde;': '\u2240',
    'VeryThinSpace;': '\u200a',
    'Vfr;': '\U0001d519',
    'vfr;': '\U0001d533',
    'vltri;': '\u22b2',
    'vnsub;': '\u2282\u20d2',
    'vnsup;': '\u2283\u20d2',
    'Vopf;': '\U0001d54d',
    'vopf;': '\U0001d567',
    'vprop;': '\u221d',
    'vrtri;': '\u22b3',
    'Vscr;': '\U0001d4b1',
    'vscr;': '\U0001d4cb',
    'vsubnE;': '\u2acb\ufe00',
    'vsubne;': '\u228a\ufe00',
    'vsupnE;': '\u2acc\ufe00',
    'vsupne;': '\u228b\ufe00',
    'Vvdash;': '\u22aa',
    'vzigzag;': '\u299a',
    'Wcirc;': '\u0174',
    'wcirc;': '\u0175',
    'wedbar;': '\u2a5f',
    'Wedge;': '\u22c0',
    'wedge;': '\u2227',
    'wedgeq;': '\u2259',
    'weierp;': '\u2118',
    'Wfr;': '\U0001d51a',
    'wfr;': '\U0001d534',
    'Wopf;': '\U0001d54e',
    'wopf;': '\U0001d568',
    'wp;': '\u2118',
    'wr;': '\u2240',
    'wreath;': '\u2240',
    'Wscr;': '\U0001d4b2',
    'wscr;': '\U0001d4cc',
    'xcap;': '\u22c2',
    'xcirc;': '\u25ef',
    'xcup;': '\u22c3',
    'xdtri;': '\u25bd',
    'Xfr;': '\U0001d51b',
    'xfr;': '\U0001d535',
    'xhArr;': '\u27fa',
    'xharr;': '\u27f7',
    'Xi;': '\u039e',
    'xi;': '\u03be',
    'xlArr;': '\u27f8',
    'xlarr;': '\u27f5',
    'xmap;': '\u27fc',
    'xnis;': '\u22fb',
    'xodot;': '\u2a00',
    'Xopf;': '\U0001d54f',
    'xopf;': '\U0001d569',
    'xoplus;': '\u2a01',
    'xotime;': '\u2a02',
    'xrArr;': '\u27f9',
    'xrarr;': '\u27f6',
    'Xscr;': '\U0001d4b3',
    'xscr;': '\U0001d4cd',
    'xsqcup;': '\u2a06',
    'xuplus;': '\u2a04',
    'xutri;': '\u25b3',
    'xvee;': '\u22c1',
    'xwedge;': '\u22c0',
    'Yacute': '\xdd',
    'yacute': '\xfd',
    'Yacute;': '\xdd',
    'yacute;': '\xfd',
    'YAcy;': '\u042f',
    'yacy;': '\u044f',
    'Ycirc;': '\u0176',
    'ycirc;': '\u0177',
    'Ycy;': '\u042b',
    'ycy;': '\u044b',
    'yen': '\xa5',
    'yen;': '\xa5',
    'Yfr;': '\U0001d51c',
    'yfr;': '\U0001d536',
    'YIcy;': '\u0407',
    'yicy;': '\u0457',
    'Yopf;': '\U0001d550',
    'yopf;': '\U0001d56a',
    'Yscr;': '\U0001d4b4',
    'yscr;': '\U0001d4ce',
    'YUcy;': '\u042e',
    'yucy;': '\u044e',
    'yuml': '\xff',
    'Yuml;': '\u0178',
    'yuml;': '\xff',
    'Zacute;': '\u0179',
    'zacute;': '\u017a',
    'Zcaron;': '\u017d',
    'zcaron;': '\u017e',
    'Zcy;': '\u0417',
    'zcy;': '\u0437',
    'Zdot;': '\u017b',
    'zdot;': '\u017c',
    'zeetrf;': '\u2128',
    'ZeroWidthSpace;': '\u200b',
    'Zeta;': '\u0396',
    'zeta;': '\u03b6',
    'Zfr;': '\u2128',
    'zfr;': '\U0001d537',
    'ZHcy;': '\u0416',
    'zhcy;': '\u0436',
    'zigrarr;': '\u21dd',
    'Zopf;': '\u2124',
    'zopf;': '\U0001d56b',
    'Zscr;': '\U0001d4b5',
    'zscr;': '\U0001d4cf',
    'zwj;': '\u200d',
    'zwnj;': '\u200c',
}

# maps the Unicode code point to the HTML entity name
codepoint2name = {}

# maps the HTML entity name to the character
# (or a character reference if the character is outside the Latin-1 range)
entitydefs = {}

for (name, codepoint) in name2codepoint.items():
    codepoint2name[codepoint] = name
    entitydefs[name] = chr(codepoint)

del name, codepoint
```
