## Supplementary software v0.2.1 for "Virtual control arms for paediatric myopia trials: external validation of axial-elongation models": parser.py

```
"""A parser for HTML and XHTML."""

# This file is based on sgmllib.py, but the API is slightly different.

# XXX There should be a way to distinguish between PCDATA (parsed
# character data -- the normal case), RCDATA (replaceable character
# data -- only char and entity references and end tags are special)
# and CDATA (character data -- only end tags are special).


import re
import _markupbase

from html import unescape


__all__ = ['HTMLParser']

# Regular expressions used for parsing

interesting_normal = re.compile('[&<]')
incomplete = re.compile('&[a-zA-Z#]')

entityref = re.compile('&([a-zA-Z][-.a-zA-Z0-9]*)[^a-zA-Z0-9]')
charref = re.compile('&#(?:[0-9]+|[xX][0-9a-fA-F]+)[^0-9a-fA-F]')

starttagopen = re.compile('<[a-zA-Z]')
piclose = re.compile('>')
commentclose = re.compile(r'--\s*>')
# Note:
#  1) if you change tagfind/attrfind remember to update locatestarttagend too;
#  2) if you change tagfind/attrfind and/or locatestarttagend the parser will
#     explode, so don't do it.
# see http://www.w3.org/TR/html5/tokenization.html#tag-open-state
# and http://www.w3.org/TR/html5/tokenization.html#tag-name-state
tagfind_tolerant = re.compile(r'([a-zA-Z][^\t\n\r\f />\x00]*)(?:\s|/(?!>))*')
attrfind_tolerant = re.compile(
    r'((?<=[\'"\s/])[^\s/>][^\s/=>]*)(\s*=+\s*'
    r'(\'[^\']*\'|"[^"]*"|(?![\'"])[^>\s]*))?(?:\s|/(?!>))*')
locatestarttagend_tolerant = re.compile(r"""
  <[a-zA-Z][^\t\n\r\f />\x00]*       # tag name
  (?:[\s/]*                          # optional whitespace before attribute name
    (?:(?<=['"\s/])[^\s/>][^\s/=>]*  # attribute name
      (?:\s*=+\s*                    # value indicator
        (?:'[^']*'                   # LITA-enclosed value
          |"[^"]*"                   # LIT-enclosed value
          |(?!['"])[^>\s]*           # bare value
         )
        \s*                          # possibly followed by a space
       )?(?:\s|/(?!>))*
     )*
   )?
  \s*                                # trailing whitespace
""", re.VERBOSE)
endendtag = re.compile('>')
# the HTML 5 spec, section 8.1.2.2, doesn't allow spaces between
# </ and the tag name, so maybe this should be fixed
endtagfind = re.compile(r'</\s*([a-zA-Z][-.a-zA-Z0-9:_]*)\s*>')


class HTMLParser(_markupbase.ParserBase):
    """Find tags and other markup and call handler functions.

    Usage:
        p = HTMLParser()
        p.feed(data)
        ...
        p.close()

    Start tags are handled by calling self.handle_starttag() or
    self.handle_startendtag(); end tags by self.handle_endtag().  The
    data between tags is passed from the parser to the derived class
    by calling self.handle_data() with the data as argument (the data
    may be split up in arbitrary chunks).  If convert_charrefs is
    True the character references are converted automatically to the
    corresponding Unicode character (and self.handle_data() is no
    longer split in chunks), otherwise they are passed by calling
    self.handle_entityref() or self.handle_charref() with the string
    containing respectively the named or numeric reference as the
    argument.
    """

    CDATA_CONTENT_ELEMENTS = ("script", "style")

    def __init__(self, *, convert_charrefs=True):
        """Initialize and reset this instance.

        If convert_charrefs is True (the default), all character references
        are automatically converted to the corresponding Unicode characters.
        """
        super().__init__()
        self.convert_charrefs = convert_charrefs
        self.reset()

    def reset(self):
        """Reset this instance.  Loses all unprocessed data."""
        self.rawdata = ''
        self.lasttag = '???'
        self.interesting = interesting_normal
        self.cdata_elem = None
        super().reset()

    def feed(self, data):
        r"""Feed data to the parser.

        Call this as often as you want, with as little or as much text
        as you want (may include '\n').
        """
        self.rawdata = self.rawdata + data
        self.goahead(0)

    def close(self):
        """Handle any buffered data."""
        self.goahead(1)

    __starttag_text = None

    def get_starttag_text(self):
        """Return full source of start tag: '<...>'."""
        return self.__starttag_text

    def set_cdata_mode(self, elem):
        self.cdata_elem = elem.lower()
        self.interesting = re.compile(r'</\s*%s\s*>' % self.cdata_elem, re.I)

    def clear_cdata_mode(self):
        self.interesting = interesting_normal
        self.cdata_elem = None

    # Internal -- handle data as far as reasonable.  May leave state
    # and data to be processed by a subsequent call.  If 'end' is
    # true, force handling all data as if followed by EOF marker.
    def goahead(self, end):
        rawdata = self.rawdata
        i = 0
        n = len(rawdata)
        while i < n:
            if self.convert_charrefs and not self.cdata_elem:
                j = rawdata.find('<', i)
                if j < 0:
                    # if we can't find the next <, either we are at the end
                    # or there's more text incoming.  If the latter is True,
                    # we can't pass the text to handle_data in case we have
                    # a charref cut in half at end.  Try to determine if
                    # this is the case before proceeding by looking for an
                    # & near the end and see if it's followed by a space or ;.
                    amppos = rawdata.rfind('&', max(i, n-34))
                    if (amppos >= 0 and
                        not re.compile(r'[\s;]').search(rawdata, amppos)):
                        break  # wait till we get all the text
                    j = n
            else:
                match = self.interesting.search(rawdata, i)  # < or &
                if match:
                    j = match.start()
                else:
                    if self.cdata_elem:
                        break
                    j = n
            if i < j:
                if self.convert_charrefs and not self.cdata_elem:
                    self.handle_data(unescape(rawdata[i:j]))
                else:
                    self.handle_data(rawdata[i:j])
            i = self.updatepos(i, j)
            if i == n: break
            startswith = rawdata.startswith
            if startswith('<', i):
                if starttagopen.match(rawdata, i): # < + letter
                    k = self.parse_starttag(i)
                elif startswith("</", i):
                    k = self.parse_endtag(i)
                elif startswith("<!--", i):
                    k = self.parse_comment(i)
                elif startswith("<?", i):
                    k = self.parse_pi(i)
                elif startswith("<!", i):
                    k = self.parse_html_declaration(i)
                elif (i + 1) < n:
                    self.handle_data("<")
                    k = i + 1
                else:
                    break
                if k < 0:
                    if not end:
                        break
                    k = rawdata.find('>', i + 1)
                    if k < 0:
                        k = rawdata.find('<', i + 1)
                        if k < 0:
                            k = i + 1
                    else:
                        k += 1
                    if self.convert_charrefs and not self.cdata_elem:
                        self.handle_data(unescape(rawdata[i:k]))
                    else:
                        self.handle_data(rawdata[i:k])
                i = self.updatepos(i, k)
            elif startswith("&#", i):
                match = charref.match(rawdata, i)
                if match:
                    name = match.group()[2:-1]
                    self.handle_charref(name)
                    k = match.end()
                    if not startswith(';', k-1):
                        k = k - 1
                    i = self.updatepos(i, k)
                    continue
                else:
                    if ";" in rawdata[i:]:  # bail by consuming &#
                        self.handle_data(rawdata[i:i+2])
                        i = self.updatepos(i, i+2)
                    break
            elif startswith('&', i):
                match = entityref.match(rawdata, i)
                if match:
                    name = match.group(1)
                    self.handle_entityref(name)
                    k = match.end()
                    if not startswith(';', k-1):
                        k = k - 1
                    i = self.updatepos(i, k)
                    continue
                match = incomplete.match(rawdata, i)
                if match:
                    # match.group() will contain at least 2 chars
                    if end and match.group() == rawdata[i:]:
                        k = match.end()
                        if k <= i:
                            k = n
                        i = self.updatepos(i, i + 1)
                    # incomplete
                    break
                elif (i + 1) < n:
                    # not the end of the buffer, and can't be confused
                    # with some other construct
                    self.handle_data("&")
                    i = self.updatepos(i, i + 1)
                else:
                    break
            else:
                assert 0, "interesting.search() lied"
        # end while
        if end and i < n and not self.cdata_elem:
            if self.convert_charrefs and not self.cdata_elem:
                self.handle_data(unescape(rawdata[i:n]))
            else:
                self.handle_data(rawdata[i:n])
            i = self.updatepos(i, n)
        self.rawdata = rawdata[i:]

    # Internal -- parse html declarations, return length or -1 if not terminated
    # See w3.org/TR/html5/tokenization.html#markup-declaration-open-state
    # See also parse_declaration in _markupbase
    def parse_html_declaration(self, i):
        rawdata = self.rawdata
        assert rawdata[i:i+2] == '<!', ('unexpected call to '
                                        'parse_html_declaration()')
        if rawdata[i:i+4] == '<!--':
            # this case is actually already handled in goahead()
            return self.parse_comment(i)
        elif rawdata[i:i+3] == '<![':
            return self.parse_marked_section(i)
        elif rawdata[i:i+9].lower() == '<!doctype':
            # find the closing >
            gtpos = rawdata.find('>', i+9)
            if gtpos == -1:
                return -1
            self.handle_decl(rawdata[i+2:gtpos])
            return gtpos+1
        else:
            return self.parse_bogus_comment(i)

    # Internal -- parse bogus comment, return length or -1 if not terminated
    # see http://www.w3.org/TR/html5/tokenization.html#bogus-comment-state
    def parse_bogus_comment(self, i, report=1):
        rawdata = self.rawdata
        assert rawdata[i:i+2] in ('<!', '</'), ('unexpected call to '
                                                'parse_comment()')
        pos = rawdata.find('>', i+2)
        if pos == -1:
            return -1
        if report:
            self.handle_comment(rawdata[i+2:pos])
        return pos + 1

    # Internal -- parse processing instr, return end or -1 if not terminated
    def parse_pi(self, i):
        rawdata = self.rawdata
        assert rawdata[i:i+2] == '<?', 'unexpected call to parse_pi()'
        match = piclose.search(rawdata, i+2) # >
        if not match:
            return -1
        j = match.start()
        self.handle_pi(rawdata[i+2: j])
        j = match.end()
        return j

    # Internal -- handle starttag, return end or -1 if not terminated
    def parse_starttag(self, i):
        self.__starttag_text = None
        endpos = self.check_for_whole_start_tag(i)
        if endpos < 0:
            return endpos
        rawdata = self.rawdata
        self.__starttag_text = rawdata[i:endpos]

        # Now parse the data between i+1 and j into a tag and attrs
        attrs = []
        match = tagfind_tolerant.match(rawdata, i+1)
        assert match, 'unexpected call to parse_starttag()'
        k = match.end()
        self.lasttag = tag = match.group(1).lower()
        while k < endpos:
            m = attrfind_tolerant.match(rawdata, k)
            if not m:
                break
            attrname, rest, attrvalue = m.group(1, 2, 3)
            if not rest:
                attrvalue = None
            elif attrvalue[:1] == '\'' == attrvalue[-1:] or \
                 attrvalue[:1] == '"' == attrvalue[-1:]:
                attrvalue = attrvalue[1:-1]
            if attrvalue:
                attrvalue = unescape(attrvalue)
            attrs.append((attrname.lower(), attrvalue))
            k = m.end()

        end = rawdata[k:endpos].strip()
        if end not in (">", "/>"):
            self.handle_data(rawdata[i:endpos])
            return endpos
        if end.endswith('/>'):
            # XHTML-style empty tag: <span attr="value" />
            self.handle_startendtag(tag, attrs)
        else:
            self.handle_starttag(tag, attrs)
            if tag in self.CDATA_CONTENT_ELEMENTS:
                self.set_cdata_mode(tag)
        return endpos

    # Internal -- check to see if we have a complete starttag; return end
    # or -1 if incomplete.
    def check_for_whole_start_tag(self, i):
        rawdata = self.rawdata
        m = locatestarttagend_tolerant.match(rawdata, i)
        if m:
            j = m.end()
            next = rawdata[j:j+1]
            if next == ">":
                return j + 1
            if next == "/":
                if rawdata.startswith("/>", j):
                    return j + 2
                if rawdata.startswith("/", j):
                    # buffer boundary
                    return -1
                # else bogus input
                if j > i:
                    return j
                else:
                    return i + 1
            if next == "":
                # end of input
                return -1
            if next in ("abcdefghijklmnopqrstuvwxyz=/"
                        "ABCDEFGHIJKLMNOPQRSTUVWXYZ"):
                # end of input in or before attribute value, or we have the
                # '/' from a '/>' ending
                return -1
            if j > i:
                return j
            else:
                return i + 1
        raise AssertionError("we should not get here!")

    # Internal -- parse endtag, return end or -1 if incomplete
    def parse_endtag(self, i):
        rawdata = self.rawdata
        assert rawdata[i:i+2] == "</", "unexpected call to parse_endtag"
        match = endendtag.search(rawdata, i+1) # >
        if not match:
            return -1
        gtpos = match.end()
        match = endtagfind.match(rawdata, i) # </ + tag + >
        if not match:
            if self.cdata_elem is not None:
                self.handle_data(rawdata[i:gtpos])
                return gtpos
            # find the name: w3.org/TR/html5/tokenization.html#tag-name-state
            namematch = tagfind_tolerant.match(rawdata, i+2)
            if not namematch:
                # w3.org/TR/html5/tokenization.html#end-tag-open-state
                if rawdata[i:i+3] == '</>':
                    return i+3
                else:
                    return self.parse_bogus_comment(i)
            tagname = namematch.group(1).lower()
            # consume and ignore other stuff between the name and the >
            # Note: this is not 100% correct, since we might have things like
            # </tag attr=">">, but looking for > after the name should cover
            # most of the cases and is much simpler
            gtpos = rawdata.find('>', namematch.end())
            self.handle_endtag(tagname)
            return gtpos+1

        elem = match.group(1).lower() # script or style
        if self.cdata_elem is not None:
            if elem != self.cdata_elem:
                self.handle_data(rawdata[i:gtpos])
                return gtpos

        self.handle_endtag(elem)
        self.clear_cdata_mode()
        return gtpos

    # Overridable -- finish processing of start+end tag: <tag.../>
    def handle_startendtag(self, tag, attrs):
        self.handle_starttag(tag, attrs)
        self.handle_endtag(tag)

    # Overridable -- handle start tag
    def handle_starttag(self, tag, attrs):
        pass

    # Overridable -- handle end tag
    def handle_endtag(self, tag):
        pass

    # Overridable -- handle character reference
    def handle_charref(self, name):
        pass

    # Overridable -- handle entity reference
    def handle_entityref(self, name):
        pass

    # Overridable -- handle data
    def handle_data(self, data):
        pass

    # Overridable -- handle comment
    def handle_comment(self, data):
        pass

    # Overridable -- handle declaration
    def handle_decl(self, decl):
        pass

    # Overridable -- handle processing instruction
    def handle_pi(self, data):
        pass

    def unknown_decl(self, data):
        pass
```
