## Supplementary software v0.2.1 for "Virtual control arms for paediatric myopia trials: external validation of axial-elongation models": __init__.py

```
from enum import StrEnum, IntEnum, _simple_enum

__all__ = ['HTTPStatus', 'HTTPMethod']


@_simple_enum(IntEnum)
class HTTPStatus:
    """HTTP status codes and reason phrases

    Status codes from the following RFCs are all observed:

        * RFC 9110: HTTP Semantics, obsoletes 7231, which obsoleted 2616
        * RFC 6585: Additional HTTP Status Codes
        * RFC 3229: Delta encoding in HTTP
        * RFC 4918: HTTP Extensions for WebDAV, obsoletes 2518
        * RFC 5842: Binding Extensions to WebDAV
        * RFC 7238: Permanent Redirect
        * RFC 2295: Transparent Content Negotiation in HTTP
        * RFC 2774: An HTTP Extension Framework
        * RFC 7725: An HTTP Status Code to Report Legal Obstacles
        * RFC 7540: Hypertext Transfer Protocol Version 2 (HTTP/2)
        * RFC 2324: Hyper Text Coffee Pot Control Protocol (HTCPCP/1.0)
        * RFC 8297: An HTTP Status Code for Indicating Hints
        * RFC 8470: Using Early Data in HTTP
    """
    def __new__(cls, value, phrase, description=''):
        obj = int.__new__(cls, value)
        obj._value_ = value
        obj.phrase = phrase
        obj.description = description
        return obj

    @property
    def is_informational(self):
        return 100 <= self <= 199

    @property
    def is_success(self):
        return 200 <= self <= 299

    @property
    def is_redirection(self):
        return 300 <= self <= 399

    @property
    def is_client_error(self):
        return 400 <= self <= 499

    @property
    def is_server_error(self):
        return 500 <= self <= 599

    # informational
    CONTINUE = 100, 'Continue', 'Request received, please continue'
    SWITCHING_PROTOCOLS = (101, 'Switching Protocols',
            'Switching to new protocol; obey Upgrade header')
    PROCESSING = 102, 'Processing'
    EARLY_HINTS = 103, 'Early Hints'

    # success
    OK = 200, 'OK', 'Request fulfilled, document follows'
    CREATED = 201, 'Created', 'Document created, URL follows'
    ACCEPTED = (202, 'Accepted',
        'Request accepted, processing continues off-line')
    NON_AUTHORITATIVE_INFORMATION = (203,
        'Non-Authoritative Information', 'Request fulfilled from cache')
    NO_CONTENT = 204, 'No Content', 'Request fulfilled, nothing follows'
    RESET_CONTENT = 205, 'Reset Content', 'Clear input form for further input'
    PARTIAL_CONTENT = 206, 'Partial Content', 'Partial content follows'
    MULTI_STATUS = 207, 'Multi-Status'
    ALREADY_REPORTED = 208, 'Already Reported'
    IM_USED = 226, 'IM Used'

    # redirection
    MULTIPLE_CHOICES = (300, 'Multiple Choices',
        'Object has several resources -- see URI list')
    MOVED_PERMANENTLY = (301, 'Moved Permanently',
        'Object moved permanently -- see URI list')
    FOUND = 302, 'Found', 'Object moved temporarily -- see URI list'
    SEE_OTHER = 303, 'See Other', 'Object moved -- see Method and URL list'
    NOT_MODIFIED = (304, 'Not Modified',
        'Document has not changed since given time')
    USE_PROXY = (305, 'Use Proxy',
        'You must use proxy specified in Location to access this resource')
    TEMPORARY_REDIRECT = (307, 'Temporary Redirect',
        'Object moved temporarily -- see URI list')
    PERMANENT_REDIRECT = (308, 'Permanent Redirect',
        'Object moved permanently -- see URI list')

    # client error
    BAD_REQUEST = (400, 'Bad Request',
        'Bad request syntax or unsupported method')
    UNAUTHORIZED = (401, 'Unauthorized',
        'No permission -- see authorization schemes')
    PAYMENT_REQUIRED = (402, 'Payment Required',
        'No payment -- see charging schemes')
    FORBIDDEN = (403, 'Forbidden',
        'Request forbidden -- authorization will not help')
    NOT_FOUND = (404, 'Not Found',
        'Nothing matches the given URI')
    METHOD_NOT_ALLOWED = (405, 'Method Not Allowed',
        'Specified method is invalid for this resource')
    NOT_ACCEPTABLE = (406, 'Not Acceptable',
        'URI not available in preferred format')
    PROXY_AUTHENTICATION_REQUIRED = (407,
        'Proxy Authentication Required',
        'You must authenticate with this proxy before proceeding')
    REQUEST_TIMEOUT = (408, 'Request Timeout',
        'Request timed out; try again later')
    CONFLICT = 409, 'Conflict', 'Request conflict'
    GONE = (410, 'Gone',
        'URI no longer exists and has been permanently removed')
    LENGTH_REQUIRED = (411, 'Length Required',
        'Client must specify Content-Length')
    PRECONDITION_FAILED = (412, 'Precondition Failed',
        'Precondition in headers is false')
    CONTENT_TOO_LARGE = (413, 'Content Too Large',
        'Content is too large')
    REQUEST_ENTITY_TOO_LARGE = CONTENT_TOO_LARGE
    URI_TOO_LONG = (414, 'URI Too Long',
        'URI is too long')
    REQUEST_URI_TOO_LONG = URI_TOO_LONG
    UNSUPPORTED_MEDIA_TYPE = (415, 'Unsupported Media Type',
        'Entity body in unsupported format')
    RANGE_NOT_SATISFIABLE = (416, 'Range Not Satisfiable',
        'Cannot satisfy request range')
    REQUESTED_RANGE_NOT_SATISFIABLE = RANGE_NOT_SATISFIABLE
    EXPECTATION_FAILED = (417, 'Expectation Failed',
        'Expect condition could not be satisfied')
    IM_A_TEAPOT = (418, 'I\'m a Teapot',
        'Server refuses to brew coffee because it is a teapot.')
    MISDIRECTED_REQUEST = (421, 'Misdirected Request',
        'Server is not able to produce a response')
    UNPROCESSABLE_CONTENT = 422, 'Unprocessable Content'
    UNPROCESSABLE_ENTITY = UNPROCESSABLE_CONTENT
    LOCKED = 423, 'Locked'
    FAILED_DEPENDENCY = 424, 'Failed Dependency'
    TOO_EARLY = 425, 'Too Early'
    UPGRADE_REQUIRED = 426, 'Upgrade Required'
    PRECONDITION_REQUIRED = (428, 'Precondition Required',
        'The origin server requires the request to be conditional')
    TOO_MANY_REQUESTS = (429, 'Too Many Requests',
        'The user has sent too many requests in '
        'a given amount of time ("rate limiting")')
    REQUEST_HEADER_FIELDS_TOO_LARGE = (431,
        'Request Header Fields Too Large',
        'The server is unwilling to process the request because its header '
        'fields are too large')
    UNAVAILABLE_FOR_LEGAL_REASONS = (451,
        'Unavailable For Legal Reasons',
        'The server is denying access to the '
        'resource as a consequence of a legal demand')

    # server errors
    INTERNAL_SERVER_ERROR = (500, 'Internal Server Error',
        'Server got itself in trouble')
    NOT_IMPLEMENTED = (501, 'Not Implemented',
        'Server does not support this operation')
    BAD_GATEWAY = (502, 'Bad Gateway',
        'Invalid responses from another server/proxy')
    SERVICE_UNAVAILABLE = (503, 'Service Unavailable',
        'The server cannot process the request due to a high load')
    GATEWAY_TIMEOUT = (504, 'Gateway Timeout',
        'The gateway server did not receive a timely response')
    HTTP_VERSION_NOT_SUPPORTED = (505, 'HTTP Version Not Supported',
        'Cannot fulfill request')
    VARIANT_ALSO_NEGOTIATES = 506, 'Variant Also Negotiates'
    INSUFFICIENT_STORAGE = 507, 'Insufficient Storage'
    LOOP_DETECTED = 508, 'Loop Detected'
    NOT_EXTENDED = 510, 'Not Extended'
    NETWORK_AUTHENTICATION_REQUIRED = (511,
        'Network Authentication Required',
        'The client needs to authenticate to gain network access')


@_simple_enum(StrEnum)
class HTTPMethod:
    """HTTP methods and descriptions

    Methods from the following RFCs are all observed:

        * RFC 9110: HTTP Semantics, obsoletes 7231, which obsoleted 2616
        * RFC 5789: PATCH Method for HTTP
    """
    def __new__(cls, value, description):
        obj = str.__new__(cls, value)
        obj._value_ = value
        obj.description = description
        return obj

    def __repr__(self):
        return "<%s.%s>" % (self.__class__.__name__, self._name_)

    CONNECT = 'CONNECT', 'Establish a connection to the server.'
    DELETE = 'DELETE', 'Remove the target.'
    GET = 'GET', 'Retrieve the target.'
    HEAD = 'HEAD', 'Same as GET, but only retrieve the status line and header section.'
    OPTIONS = 'OPTIONS', 'Describe the communication options for the target.'
    PATCH = 'PATCH', 'Apply partial modifications to a target.'
    POST = 'POST', 'Perform target-specific processing with the request payload.'
    PUT = 'PUT', 'Replace the target with the request payload.'
    TRACE = 'TRACE', 'Perform a message loop-back test along the path to the target.'
```
