## Supplementary software v0.2.1 for "Virtual control arms for paediatric myopia trials: external validation of axial-elongation models": client.py

```
r"""HTTP/1.1 client library

<intro stuff goes here>
<other stuff, too>

HTTPConnection goes through a number of "states", which define when a client
may legally make another request or fetch the response for a particular
request. This diagram details these state transitions:

    (null)
      |
      | HTTPConnection()
      v
    Idle
      |
      | putrequest()
      v
    Request-started
      |
      | ( putheader() )*  endheaders()
      v
    Request-sent
      |\_____________________________
      |                              | getresponse() raises
      | response = getresponse()     | ConnectionError
      v                              v
    Unread-response                Idle
    [Response-headers-read]
      |\____________________
      |                     |
      | response.read()     | putrequest()
      v                     v
    Idle                  Req-started-unread-response
                     ______/|
                   /        |
   response.read() |        | ( putheader() )*  endheaders()
                   v        v
       Request-started    Req-sent-unread-response
                            |
                            | response.read()
                            v
                          Request-sent

This diagram presents the following rules:
  -- a second request may not be started until {response-headers-read}
  -- a response [object] cannot be retrieved until {request-sent}
  -- there is no differentiation between an unread response body and a
     partially read response body

Note: this enforcement is applied by the HTTPConnection class. The
      HTTPResponse class does not enforce this state machine, which
      implies sophisticated clients may accelerate the request/response
      pipeline. Caution should be taken, though: accelerating the states
      beyond the above pattern may imply knowledge of the server's
      connection-close behavior for certain requests. For example, it
      is impossible to tell whether the server will close the connection
      UNTIL the response headers have been read; this means that further
      requests cannot be placed into the pipeline until it is known that
      the server will NOT be closing the connection.

Logical State                  __state            __response
-------------                  -------            ----------
Idle                           _CS_IDLE           None
Request-started                _CS_REQ_STARTED    None
Request-sent                   _CS_REQ_SENT       None
Unread-response                _CS_IDLE           <response_class>
Req-started-unread-response    _CS_REQ_STARTED    <response_class>
Req-sent-unread-response       _CS_REQ_SENT       <response_class>
"""

import email.parser
import email.message
import errno
import http
import io
import re
import socket
import sys
import collections.abc
from urllib.parse import urlsplit

# HTTPMessage, parse_headers(), and the HTTP status code constants are
# intentionally omitted for simplicity
__all__ = ["HTTPResponse", "HTTPConnection",
           "HTTPException", "NotConnected", "UnknownProtocol",
           "UnknownTransferEncoding", "UnimplementedFileMode",
           "IncompleteRead", "InvalidURL", "ImproperConnectionState",
           "CannotSendRequest", "CannotSendHeader", "ResponseNotReady",
           "BadStatusLine", "LineTooLong", "RemoteDisconnected", "error",
           "responses"]

HTTP_PORT = 80
HTTPS_PORT = 443

_UNKNOWN = 'UNKNOWN'

# connection states
_CS_IDLE = 'Idle'
_CS_REQ_STARTED = 'Request-started'
_CS_REQ_SENT = 'Request-sent'


# hack to maintain backwards compatibility
globals().update(http.HTTPStatus.__members__)

# another hack to maintain backwards compatibility
# Mapping status codes to official W3C names
responses = {v: v.phrase for v in http.HTTPStatus.__members__.values()}

# maximal line length when calling readline().
_MAXLINE = 65536
_MAXHEADERS = 100

# Header name/value ABNF (http://tools.ietf.org/html/rfc7230#section-3.2)
#
# VCHAR          = %x21-7E
# obs-text       = %x80-FF
# header-field   = field-name ":" OWS field-value OWS
# field-name     = token
# field-value    = *( field-content / obs-fold )
# field-content  = field-vchar [ 1*( SP / HTAB ) field-vchar ]
# field-vchar    = VCHAR / obs-text
#
# obs-fold       = CRLF 1*( SP / HTAB )
#                ; obsolete line folding
#                ; see Section 3.2.4

# token          = 1*tchar
#
# tchar          = "!" / "#" / "$" / "%" / "&" / "'" / "*"
#                / "+" / "-" / "." / "^" / "_" / "`" / "|" / "~"
#                / DIGIT / ALPHA
#                ; any VCHAR, except delimiters
#
# VCHAR defined in http://tools.ietf.org/html/rfc5234#appendix-B.1

# the patterns for both name and value are more lenient than RFC
# definitions to allow for backwards compatibility
_is_legal_header_name = re.compile(rb'[^:\s][^:\r\n]*').fullmatch
_is_illegal_header_value = re.compile(rb'\n(?![ \t])|\r(?![ \t\n])').search

# These characters are not allowed within HTTP URL paths.
#  See https://tools.ietf.org/html/rfc3986#section-3.3 and the
#  https://tools.ietf.org/html/rfc3986#appendix-A pchar definition.
# Prevents CVE-2019-9740.  Includes control characters such as \r\n.
# We don't restrict chars above \x7f as putrequest() limits us to ASCII.
_contains_disallowed_url_pchar_re = re.compile('[\x00-\x20\x7f]')
# Arguably only these _should_ allowed:
#  _is_allowed_url_pchars_re = re.compile(r"^[/!$&'()*+,;=:@%a-zA-Z0-9._~-]+$")
# We are more lenient for assumed real world compatibility purposes.

# These characters are not allowed within HTTP method names
# to prevent http header injection.
_contains_disallowed_method_pchar_re = re.compile('[\x00-\x1f]')

# We always set the Content-Length header for these methods because some
# servers will otherwise respond with a 411
_METHODS_EXPECTING_BODY = {'PATCH', 'POST', 'PUT'}


def _encode(data, name='data'):
    """Call data.encode("latin-1") but show a better error message."""
    try:
        return data.encode("latin-1")
    except UnicodeEncodeError as err:
        raise UnicodeEncodeError(
            err.encoding,
            err.object,
            err.start,
            err.end,
            "%s (%.20r) is not valid Latin-1. Use %s.encode('utf-8') "
            "if you want to send it encoded in UTF-8." %
            (name.title(), data[err.start:err.end], name)) from None

def _strip_ipv6_iface(enc_name: bytes) -> bytes:
    """Remove interface scope from IPv6 address."""
    enc_name, percent, _ = enc_name.partition(b"%")
    if percent:
        assert enc_name.startswith(b'['), enc_name
        enc_name += b']'
    return enc_name

class HTTPMessage(email.message.Message):
    # XXX The only usage of this method is in
    # http.server.CGIHTTPRequestHandler.  Maybe move the code there so
    # that it doesn't need to be part of the public API.  The API has
    # never been defined so this could cause backwards compatibility
    # issues.

    def getallmatchingheaders(self, name):
        """Find all header lines matching a given header name.

        Look through the list of headers and find all lines matching a given
        header name (and their continuation lines).  A list of the lines is
        returned, without interpretation.  If the header does not occur, an
        empty list is returned.  If the header occurs multiple times, all
        occurrences are returned.  Case is not important in the header name.

        """
        name = name.lower() + ':'
        n = len(name)
        lst = []
        hit = 0
        for line in self.keys():
            if line[:n].lower() == name:
                hit = 1
            elif not line[:1].isspace():
                hit = 0
            if hit:
                lst.append(line)
        return lst

def _read_headers(fp):
    """Reads potential header lines into a list from a file pointer.

    Length of line is limited by _MAXLINE, and number of
    headers is limited by _MAXHEADERS.
    """
    headers = []
    while True:
        line = fp.readline(_MAXLINE + 1)
        if len(line) > _MAXLINE:
            raise LineTooLong("header line")
        headers.append(line)
        if len(headers) > _MAXHEADERS:
            raise HTTPException("got more than %d headers" % _MAXHEADERS)
        if line in (b'\r\n', b'\n', b''):
            break
    return headers

def _parse_header_lines(header_lines, _class=HTTPMessage):
    """
    Parses only RFC2822 headers from header lines.

    email Parser wants to see strings rather than bytes.
    But a TextIOWrapper around self.rfile would buffer too many bytes
    from the stream, bytes which we later need to read as bytes.
    So we read the correct bytes here, as bytes, for email Parser
    to parse.

    """
    hstring = b''.join(header_lines).decode('iso-8859-1')
    return email.parser.Parser(_class=_class).parsestr(hstring)

def parse_headers(fp, _class=HTTPMessage):
    """Parses only RFC2822 headers from a file pointer."""

    headers = _read_headers(fp)
    return _parse_header_lines(headers, _class)


class HTTPResponse(io.BufferedIOBase):

    # See RFC 2616 sec 19.6 and RFC 1945 sec 6 for details.

    # The bytes from the socket object are iso-8859-1 strings.
    # See RFC 2616 sec 2.2 which notes an exception for MIME-encoded
    # text following RFC 2047.  The basic status line parsing only
    # accepts iso-8859-1.

    def __init__(self, sock, debuglevel=0, method=None, url=None):
        # If the response includes a content-length header, we need to
        # make sure that the client doesn't read more than the
        # specified number of bytes.  If it does, it will block until
        # the server times out and closes the connection.  This will
        # happen if a self.fp.read() is done (without a size) whether
        # self.fp is buffered or not.  So, no self.fp.read() by
        # clients unless they know what they are doing.
        self.fp = sock.makefile("rb")
        self.debuglevel = debuglevel
        self._method = method

        # The HTTPResponse object is returned via urllib.  The clients
        # of http and urllib expect different attributes for the
        # headers.  headers is used here and supports urllib.  msg is
        # provided as a backwards compatibility layer for http
        # clients.

        self.headers = self.msg = None

        # from the Status-Line of the response
        self.version = _UNKNOWN # HTTP-Version
        self.status = _UNKNOWN  # Status-Code
        self.reason = _UNKNOWN  # Reason-Phrase

        self.chunked = _UNKNOWN         # is "chunked" being used?
        self.chunk_left = _UNKNOWN      # bytes left to read in current chunk
        self.length = _UNKNOWN          # number of bytes left in response
        self.will_close = _UNKNOWN      # conn will close at end of response

    def _read_status(self):
        line = str(self.fp.readline(_MAXLINE + 1), "iso-8859-1")
        if len(line) > _MAXLINE:
            raise LineTooLong("status line")
        if self.debuglevel > 0:
            print("reply:", repr(line))
        if not line:
            # Presumably, the server closed the connection before
            # sending a valid response.
            raise RemoteDisconnected("Remote end closed connection without"
                                     " response")
        try:
            version, status, reason = line.split(None, 2)
        except ValueError:
            try:
                version, status = line.split(None, 1)
                reason = ""
            except ValueError:
                # empty version will cause next test to fail.
                version = ""
        if not version.startswith("HTTP/"):
            self._close_conn()
            raise BadStatusLine(line)

        # The status code is a three-digit number
        try:
            status = int(status)
            if status < 100 or status > 999:
                raise BadStatusLine(line)
        except ValueError:
            raise BadStatusLine(line)
        return version, status, reason

    def begin(self):
        if self.headers is not None:
            # we've already started reading the response
            return

        # read until we get a non-100 response
        while True:
            version, status, reason = self._read_status()
            if status != CONTINUE:
                break
            # skip the header from the 100 response
            skipped_headers = _read_headers(self.fp)
            if self.debuglevel > 0:
                print("headers:", skipped_headers)
            del skipped_headers

        self.code = self.status = status
        self.reason = reason.strip()
        if version in ("HTTP/1.0", "HTTP/0.9"):
            # Some servers might still return "0.9", treat it as 1.0 anyway
            self.version = 10
        elif version.startswith("HTTP/1."):
            self.version = 11   # use HTTP/1.1 code for HTTP/1.x where x>=1
        else:
            raise UnknownProtocol(version)

        self.headers = self.msg = parse_headers(self.fp)

        if self.debuglevel > 0:
            for hdr, val in self.headers.items():
                print("header:", hdr + ":", val)

        # are we using the chunked-style of transfer encoding?
        tr_enc = self.headers.get("transfer-encoding")
        if tr_enc and tr_enc.lower() == "chunked":
            self.chunked = True
            self.chunk_left = None
        else:
            self.chunked = False

        # will the connection close at the end of the response?
        self.will_close = self._check_close()

        # do we have a Content-Length?
        # NOTE: RFC 2616, S4.4, #3 says we ignore this if tr_enc is "chunked"
        self.length = None
        length = self.headers.get("content-length")
        if length and not self.chunked:
            try:
                self.length = int(length)
            except ValueError:
                self.length = None
            else:
                if self.length < 0:  # ignore nonsensical negative lengths
                    self.length = None
        else:
            self.length = None

        # does the body have a fixed length? (of zero)
        if (status == NO_CONTENT or status == NOT_MODIFIED or
            100 <= status < 200 or      # 1xx codes
            self._method == "HEAD"):
            self.length = 0

        # if the connection remains open, and we aren't using chunked, and
        # a content-length was not provided, then assume that the connection
        # WILL close.
        if (not self.will_close and
            not self.chunked and
            self.length is None):
            self.will_close = True

    def _check_close(self):
        conn = self.headers.get("connection")
        if self.version == 11:
            # An HTTP/1.1 proxy is assumed to stay open unless
            # explicitly closed.
            if conn and "close" in conn.lower():
                return True
            return False

        # Some HTTP/1.0 implementations have support for persistent
        # connections, using rules different than HTTP/1.1.

        # For older HTTP, Keep-Alive indicates persistent connection.
        if self.headers.get("keep-alive"):
            return False

        # At least Akamai returns a "Connection: Keep-Alive" header,
        # which was supposed to be sent by the client.
        if conn and "keep-alive" in conn.lower():
            return False

        # Proxy-Connection is a netscape hack.
        pconn = self.headers.get("proxy-connection")
        if pconn and "keep-alive" in pconn.lower():
            return False

        # otherwise, assume it will close
        return True

    def _close_conn(self):
        fp = self.fp
        self.fp = None
        fp.close()

    def close(self):
        try:
            super().close() # set "closed" flag
        finally:
            if self.fp:
                self._close_conn()

    # These implementations are for the benefit of io.BufferedReader.

    # XXX This class should probably be revised to act more like
    # the "raw stream" that BufferedReader expects.

    def flush(self):
        super().flush()
        if self.fp:
            self.fp.flush()

    def readable(self):
        """Always returns True"""
        return True

    # End of "raw stream" methods

    def isclosed(self):
        """True if the connection is closed."""
        # NOTE: it is possible that we will not ever call self.close(). This
        #       case occurs when will_close is TRUE, length is None, and we
        #       read up to the last byte, but NOT past it.
        #
        # IMPLIES: if will_close is FALSE, then self.close() will ALWAYS be
        #          called, meaning self.isclosed() is meaningful.
        return self.fp is None

    def read(self, amt=None):
        """Read and return the response body, or up to the next amt bytes."""
        if self.fp is None:
            return b""

        if self._method == "HEAD":
            self._close_conn()
            return b""

        if self.chunked:
            return self._read_chunked(amt)

        if amt is not None and amt >= 0:
            if self.length is not None and amt > self.length:
                # clip the read to the "end of response"
                amt = self.length
            s = self.fp.read(amt)
            if not s and amt:
                # Ideally, we would raise IncompleteRead if the content-length
                # wasn't satisfied, but it might break compatibility.
                self._close_conn()
            elif self.length is not None:
                self.length -= len(s)
                if not self.length:
                    self._close_conn()
            return s
        else:
            # Amount is not given (unbounded read) so we must check self.length
            if self.length is None:
                s = self.fp.read()
            else:
                try:
                    s = self._safe_read(self.length)
                except IncompleteRead:
                    self._close_conn()
                    raise
                self.length = 0
            self._close_conn()        # we read everything
            return s

    def readinto(self, b):
        """Read up to len(b) bytes into bytearray b and return the number
        of bytes read.
        """

        if self.fp is None:
            return 0

        if self._method == "HEAD":
            self._close_conn()
            return 0

        if self.chunked:
            return self._readinto_chunked(b)

        if self.length is not None:
            if len(b) > self.length:
                # clip the read to the "end of response"
                b = memoryview(b)[0:self.length]

        # we do not use _safe_read() here because this may be a .will_close
        # connection, and the user is reading more bytes than will be provided
        # (for example, reading in 1k chunks)
        n = self.fp.readinto(b)
        if not n and b:
            # Ideally, we would raise IncompleteRead if the content-length
            # wasn't satisfied, but it might break compatibility.
            self._close_conn()
        elif self.length is not None:
            self.length -= n
            if not self.length:
                self._close_conn()
        return n

    def _read_next_chunk_size(self):
        # Read the next chunk size from the file
        line = self.fp.readline(_MAXLINE + 1)
        if len(line) > _MAXLINE:
            raise LineTooLong("chunk size")
        i = line.find(b";")
        if i >= 0:
            line = line[:i] # strip chunk-extensions
        try:
            return int(line, 16)
        except ValueError:
            # close the connection as protocol synchronisation is
            # probably lost
            self._close_conn()
            raise

    def _read_and_discard_trailer(self):
        # read and discard trailer up to the CRLF terminator
        ### note: we shouldn't have any trailers!
        while True:
            line = self.fp.readline(_MAXLINE + 1)
            if len(line) > _MAXLINE:
                raise LineTooLong("trailer line")
            if not line:
                # a vanishingly small number of sites EOF without
                # sending the trailer
                break
            if line in (b'\r\n', b'\n', b''):
                break

    def _get_chunk_left(self):
        # return self.chunk_left, reading a new chunk if necessary.
        # chunk_left == 0: at the end of the current chunk, need to close it
        # chunk_left == None: No current chunk, should read next.
        # This function returns non-zero or None if the last chunk has
        # been read.
        chunk_left = self.chunk_left
        if not chunk_left: # Can be 0 or None
            if chunk_left is not None:
                # We are at the end of chunk, discard chunk end
                self._safe_read(2)  # toss the CRLF at the end of the chunk
            try:
                chunk_left = self._read_next_chunk_size()
            except ValueError:
                raise IncompleteRead(b'')
            if chunk_left == 0:
                # last chunk: 1*("0") [ chunk-extension ] CRLF
                self._read_and_discard_trailer()
                # we read everything; close the "file"
                self._close_conn()
                chunk_left = None
            self.chunk_left = chunk_left
        return chunk_left

    def _read_chunked(self, amt=None):
        assert self.chunked != _UNKNOWN
        if amt is not None and amt < 0:
            amt = None
        value = []
        try:
            while (chunk_left := self._get_chunk_left()) is not None:
                if amt is not None and amt <= chunk_left:
                    value.append(self._safe_read(amt))
                    self.chunk_left = chunk_left - amt
                    break

                value.append(self._safe_read(chunk_left))
                if amt is not None:
                    amt -= chunk_left
                self.chunk_left = 0
            return b''.join(value)
        except IncompleteRead as exc:
            raise IncompleteRead(b''.join(value)) from exc

    def _readinto_chunked(self, b):
        assert self.chunked != _UNKNOWN
        total_bytes = 0
        mvb = memoryview(b)
        try:
            while True:
                chunk_left = self._get_chunk_left()
                if chunk_left is None:
                    return total_bytes

                if len(mvb) <= chunk_left:
                    n = self._safe_readinto(mvb)
                    self.chunk_left = chunk_left - n
                    return total_bytes + n

                temp_mvb = mvb[:chunk_left]
                n = self._safe_readinto(temp_mvb)
                mvb = mvb[n:]
                total_bytes += n
                self.chunk_left = 0

        except IncompleteRead:
            raise IncompleteRead(bytes(b[0:total_bytes]))

    def _safe_read(self, amt):
        """Read the number of bytes requested.

        This function should be used when <amt> bytes "should" be present for
        reading. If the bytes are truly not available (due to EOF), then the
        IncompleteRead exception can be used to detect the problem.
        """
        data = self.fp.read(amt)
        if len(data) < amt:
            raise IncompleteRead(data, amt-len(data))
        return data

    def _safe_readinto(self, b):
        """Same as _safe_read, but for reading into a buffer."""
        amt = len(b)
        n = self.fp.readinto(b)
        if n < amt:
            raise IncompleteRead(bytes(b[:n]), amt-n)
        return n

    def read1(self, n=-1):
        """Read with at most one underlying system call.  If at least one
        byte is buffered, return that instead.
        """
        if self.fp is None or self._method == "HEAD":
            return b""
        if self.chunked:
            return self._read1_chunked(n)
        if self.length is not None and (n < 0 or n > self.length):
            n = self.length
        result = self.fp.read1(n)
        if not result and n:
            self._close_conn()
        elif self.length is not None:
            self.length -= len(result)
            if not self.length:
                self._close_conn()
        return result

    def peek(self, n=-1):
        # Having this enables IOBase.readline() to read more than one
        # byte at a time
        if self.fp is None or self._method == "HEAD":
            return b""
        if self.chunked:
            return self._peek_chunked(n)
        return self.fp.peek(n)

    def readline(self, limit=-1):
        if self.fp is None or self._method == "HEAD":
            return b""
        if self.chunked:
            # Fallback to IOBase readline which uses peek() and read()
            return super().readline(limit)
        if self.length is not None and (limit < 0 or limit > self.length):
            limit = self.length
        result = self.fp.readline(limit)
        if not result and limit:
            self._close_conn()
        elif self.length is not None:
            self.length -= len(result)
            if not self.length:
                self._close_conn()
        return result

    def _read1_chunked(self, n):
        # Strictly speaking, _get_chunk_left() may cause more than one read,
        # but that is ok, since that is to satisfy the chunked protocol.
        chunk_left = self._get_chunk_left()
        if chunk_left is None or n == 0:
            return b''
        if not (0 <= n <= chunk_left):
            n = chunk_left # if n is negative or larger than chunk_left
        read = self.fp.read1(n)
        self.chunk_left -= len(read)
        if not read:
            raise IncompleteRead(b"")
        return read

    def _peek_chunked(self, n):
        # Strictly speaking, _get_chunk_left() may cause more than one read,
        # but that is ok, since that is to satisfy the chunked protocol.
        try:
            chunk_left = self._get_chunk_left()
        except IncompleteRead:
            return b'' # peek doesn't worry about protocol
        if chunk_left is None:
            return b'' # eof
        # peek is allowed to return more than requested.  Just request the
        # entire chunk, and truncate what we get.
        return self.fp.peek(chunk_left)[:chunk_left]

    def fileno(self):
        return self.fp.fileno()

    def getheader(self, name, default=None):
        '''Returns the value of the header matching *name*.

        If there are multiple matching headers, the values are
        combined into a single string separated by commas and spaces.

        If no matching header is found, returns *default* or None if
        the *default* is not specified.

        If the headers are unknown, raises http.client.ResponseNotReady.

        '''
        if self.headers is None:
            raise ResponseNotReady()
        headers = self.headers.get_all(name) or default
        if isinstance(headers, str) or not hasattr(headers, '__iter__'):
            return headers
        else:
            return ', '.join(headers)

    def getheaders(self):
        """Return list of (header, value) tuples."""
        if self.headers is None:
            raise ResponseNotReady()
        return list(self.headers.items())

    # We override IOBase.__iter__ so that it doesn't check for closed-ness

    def __iter__(self):
        return self

    # For compatibility with old-style urllib responses.

    def info(self):
        '''Returns an instance of the class mimetools.Message containing
        meta-information associated with the URL.

        When the method is HTTP, these headers are those returned by
        the server at the head of the retrieved HTML page (including
        Content-Length and Content-Type).

        When the method is FTP, a Content-Length header will be
        present if (as is now usual) the server passed back a file
        length in response to the FTP retrieval request. A
        Content-Type header will be present if the MIME type can be
        guessed.

        When the method is local-file, returned headers will include
        a Date representing the file's last-modified time, a
        Content-Length giving file size, and a Content-Type
        containing a guess at the file's type. See also the
        description of the mimetools module.

        '''
        return self.headers

    def geturl(self):
        '''Return the real URL of the page.

        In some cases, the HTTP server redirects a client to another
        URL. The urlopen() function handles this transparently, but in
        some cases the caller needs to know which URL the client was
        redirected to. The geturl() method can be used to get at this
        redirected URL.

        '''
        return self.url

    def getcode(self):
        '''Return the HTTP status code that was sent with the response,
        or None if the URL is not an HTTP URL.

        '''
        return self.status


def _create_https_context(http_version):
    # Function also used by urllib.request to be able to set the check_hostname
    # attribute on a context object.
    context = ssl._create_default_https_context()
    # send ALPN extension to indicate HTTP/1.1 protocol
    if http_version == 11:
        context.set_alpn_protocols(['http/1.1'])
    # enable PHA for TLS 1.3 connections if available
    if context.post_handshake_auth is not None:
        context.post_handshake_auth = True
    return context


class HTTPConnection:

    _http_vsn = 11
    _http_vsn_str = 'HTTP/1.1'

    response_class = HTTPResponse
    default_port = HTTP_PORT
    auto_open = 1
    debuglevel = 0

    @staticmethod
    def _is_textIO(stream):
        """Test whether a file-like object is a text or a binary stream.
        """
        return isinstance(stream, io.TextIOBase)

    @staticmethod
    def _get_content_length(body, method):
        """Get the content-length based on the body.

        If the body is None, we set Content-Length: 0 for methods that expect
        a body (RFC 7230, Section 3.3.2). We also set the Content-Length for
        any method if the body is a str or bytes-like object and not a file.
        """
        if body is None:
            # do an explicit check for not None here to distinguish
            # between unset and set but empty
            if method.upper() in _METHODS_EXPECTING_BODY:
                return 0
            else:
                return None

        if hasattr(body, 'read'):
            # file-like object.
            return None

        try:
            # does it implement the buffer protocol (bytes, bytearray, array)?
            mv = memoryview(body)
            return mv.nbytes
        except TypeError:
            pass

        if isinstance(body, str):
            return len(body)

        return None

    def __init__(self, host, port=None, timeout=socket._GLOBAL_DEFAULT_TIMEOUT,
                 source_address=None, blocksize=8192):
        self.timeout = timeout
        self.source_address = source_address
        self.blocksize = blocksize
        self.sock = None
        self._buffer = []
        self.__response = None
        self.__state = _CS_IDLE
        self._method = None
        self._tunnel_host = None
        self._tunnel_port = None
        self._tunnel_headers = {}
        self._raw_proxy_headers = None

        (self.host, self.port) = self._get_hostport(host, port)

        self._validate_host(self.host)

        # This is stored as an instance variable to allow unit
        # tests to replace it with a suitable mockup
        self._create_connection = socket.create_connection

    def set_tunnel(self, host, port=None, headers=None):
        """Set up host and port for HTTP CONNECT tunnelling.

        In a connection that uses HTTP CONNECT tunnelling, the host passed to
        the constructor is used as a proxy server that relays all communication
        to the endpoint passed to `set_tunnel`. This done by sending an HTTP
        CONNECT request to the proxy server when the connection is established.

        This method must be called before the HTTP connection has been
        established.

        The headers argument should be a mapping of extra HTTP headers to send
        with the CONNECT request.

        As HTTP/1.1 is used for HTTP CONNECT tunnelling request, as per the RFC
        (https://tools.ietf.org/html/rfc7231#section-4.3.6), a HTTP Host:
        header must be provided, matching the authority-form of the request
        target provided as the destination for the CONNECT request. If a
        HTTP Host: header is not provided via the headers argument, one
        is generated and transmitted automatically.
        """

        if self.sock:
            raise RuntimeError("Can't set up tunnel for established connection")

        self._tunnel_host, self._tunnel_port = self._get_hostport(host, port)
        if headers:
            self._tunnel_headers = headers.copy()
        else:
            self._tunnel_headers.clear()

        if not any(header.lower() == "host" for header in self._tunnel_headers):
            encoded_host = self._tunnel_host.encode("idna").decode("ascii")
            self._tunnel_headers["Host"] = "%s:%d" % (
                encoded_host, self._tunnel_port)

    def _get_hostport(self, host, port):
        if port is None:
            i = host.rfind(':')
            j = host.rfind(']')         # ipv6 addresses have [...]
            if i > j:
                try:
                    port = int(host[i+1:])
                except ValueError:
                    if host[i+1:] == "": # http://foo.com:/ == http://foo.com/
                        port = self.default_port
                    else:
                        raise InvalidURL("nonnumeric port: '%s'" % host[i+1:])
                host = host[:i]
            else:
                port = self.default_port
        if host and host[0] == '[' and host[-1] == ']':
            host = host[1:-1]

        return (host, port)

    def set_debuglevel(self, level):
        self.debuglevel = level

    def _wrap_ipv6(self, ip):
        if b':' in ip and ip[0] != b'['[0]:
            return b"[" + ip + b"]"
        return ip

    def _tunnel(self):
        connect = b"CONNECT %s:%d %s\r\n" % (
            self._wrap_ipv6(self._tunnel_host.encode("idna")),
            self._tunnel_port,
            self._http_vsn_str.encode("ascii"))
        headers = [connect]
        for header, value in self._tunnel_headers.items():
            headers.append(f"{header}: {value}\r\n".encode("latin-1"))
        headers.append(b"\r\n")
        # Making a single send() call instead of one per line encourages
        # the host OS to use a more optimal packet size instead of
        # potentially emitting a series of small packets.
        self.send(b"".join(headers))
        del headers

        response = self.response_class(self.sock, method=self._method)
        try:
            (version, code, message) = response._read_status()

            self._raw_proxy_headers = _read_headers(response.fp)

            if self.debuglevel > 0:
                for header in self._raw_proxy_headers:
                    print('header:', header.decode())

            if code != http.HTTPStatus.OK:
                self.close()
                raise OSError(f"Tunnel connection failed: {code} {message.strip()}")

        finally:
            response.close()

    def get_proxy_response_headers(self):
        """
        Returns a dictionary with the headers of the response
        received from the proxy server to the CONNECT request
        sent to set the tunnel.

        If the CONNECT request was not sent, the method returns None.
        """
        return (
            _parse_header_lines(self._raw_proxy_headers)
            if self._raw_proxy_headers is not None
            else None
        )

    def connect(self):
        """Connect to the host and port specified in __init__."""
        sys.audit("http.client.connect", self, self.host, self.port)
        self.sock = self._create_connection(
            (self.host,self.port), self.timeout, self.source_address)
        # Might fail in OSs that don't implement TCP_NODELAY
        try:
            self.sock.setsockopt(socket.IPPROTO_TCP, socket.TCP_NODELAY, 1)
        except OSError as e:
            if e.errno != errno.ENOPROTOOPT:
                raise

        if self._tunnel_host:
            self._tunnel()

    def close(self):
        """Close the connection to the HTTP server."""
        self.__state = _CS_IDLE
        try:
            sock = self.sock
            if sock:
                self.sock = None
                sock.close()   # close it manually... there may be other refs
        finally:
            response = self.__response
            if response:
                self.__response = None
                response.close()

    def send(self, data):
        """Send `data' to the server.
        ``data`` can be a string object, a bytes object, an array object, a
        file-like object that supports a .read() method, or an iterable object.
        """

        if self.sock is None:
            if self.auto_open:
                self.connect()
            else:
                raise NotConnected()

        if self.debuglevel > 0:
            print("send:", repr(data))
        if hasattr(data, "read") :
            if self.debuglevel > 0:
                print("sending a readable")
            encode = self._is_textIO(data)
            if encode and self.debuglevel > 0:
                print("encoding file using iso-8859-1")
            while datablock := data.read(self.blocksize):
                if encode:
                    datablock = datablock.encode("iso-8859-1")
                sys.audit("http.client.send", self, datablock)
                self.sock.sendall(datablock)
            return
        sys.audit("http.client.send", self, data)
        try:
            self.sock.sendall(data)
        except TypeError:
            if isinstance(data, collections.abc.Iterable):
                for d in data:
                    self.sock.sendall(d)
            else:
                raise TypeError("data should be a bytes-like object "
                                "or an iterable, got %r" % type(data))

    def _output(self, s):
        """Add a line of output to the current request buffer.

        Assumes that the line does *not* end with \\r\\n.
        """
        self._buffer.append(s)

    def _read_readable(self, readable):
        if self.debuglevel > 0:
            print("reading a readable")
        encode = self._is_textIO(readable)
        if encode and self.debuglevel > 0:
            print("encoding file using iso-8859-1")
        while datablock := readable.read(self.blocksize):
            if encode:
                datablock = datablock.encode("iso-8859-1")
            yield datablock

    def _send_output(self, message_body=None, encode_chunked=False):
        """Send the currently buffered request and clear the buffer.

        Appends an extra \\r\\n to the buffer.
        A message_body may be specified, to be appended to the request.
        """
        self._buffer.extend((b"", b""))
        msg = b"\r\n".join(self._buffer)
        del self._buffer[:]
        self.send(msg)

        if message_body is not None:

            # create a consistent interface to message_body
            if hasattr(message_body, 'read'):
                # Let file-like take precedence over byte-like.  This
                # is needed to allow the current position of mmap'ed
                # files to be taken into account.
                chunks = self._read_readable(message_body)
            else:
                try:
                    # this is solely to check to see if message_body
                    # implements the buffer API.  it /would/ be easier
                    # to capture if PyObject_CheckBuffer was exposed
                    # to Python.
                    memoryview(message_body)
                except TypeError:
                    try:
                        chunks = iter(message_body)
                    except TypeError:
                        raise TypeError("message_body should be a bytes-like "
                                        "object or an iterable, got %r"
                                        % type(message_body))
                else:
                    # the object implements the buffer interface and
                    # can be passed directly into socket methods
                    chunks = (message_body,)

            for chunk in chunks:
                if not chunk:
                    if self.debuglevel > 0:
                        print('Zero length chunk ignored')
                    continue

                if encode_chunked and self._http_vsn == 11:
                    # chunked encoding
                    chunk = f'{len(chunk):X}\r\n'.encode('ascii') + chunk \
                        + b'\r\n'
                self.send(chunk)

            if encode_chunked and self._http_vsn == 11:
                # end chunked transfer
                self.send(b'0\r\n\r\n')

    def putrequest(self, method, url, skip_host=False,
                   skip_accept_encoding=False):
        """Send a request to the server.

        `method' specifies an HTTP request method, e.g. 'GET'.
        `url' specifies the object being requested, e.g. '/index.html'.
        `skip_host' if True does not add automatically a 'Host:' header
        `skip_accept_encoding' if True does not add automatically an
           'Accept-Encoding:' header
        """

        # if a prior response has been completed, then forget about it.
        if self.__response and self.__response.isclosed():
            self.__response = None


        # in certain cases, we cannot issue another request on this connection.
        # this occurs when:
        #   1) we are in the process of sending a request.   (_CS_REQ_STARTED)
        #   2) a response to a previous request has signalled that it is going
        #      to close the connection upon completion.
        #   3) the headers for the previous response have not been read, thus
        #      we cannot determine whether point (2) is true.   (_CS_REQ_SENT)
        #
        # if there is no prior response, then we can request at will.
        #
        # if point (2) is true, then we will have passed the socket to the
        # response (effectively meaning, "there is no prior response"), and
        # will open a new one when a new request is made.
        #
        # Note: if a prior response exists, then we *can* start a new request.
        #       We are not allowed to begin fetching the response to this new
        #       request, however, until that prior response is complete.
        #
        if self.__state == _CS_IDLE:
            self.__state = _CS_REQ_STARTED
        else:
            raise CannotSendRequest(self.__state)

        self._validate_method(method)

        # Save the method for use later in the response phase
        self._method = method

        url = url or '/'
        self._validate_path(url)

        request = '%s %s %s' % (method, url, self._http_vsn_str)

        self._output(self._encode_request(request))

        if self._http_vsn == 11:
            # Issue some standard headers for better HTTP/1.1 compliance

            if not skip_host:
                # this header is issued *only* for HTTP/1.1
                # connections. more specifically, this means it is
                # only issued when the client uses the new
                # HTTPConnection() class. backwards-compat clients
                # will be using HTTP/1.0 and those clients may be
                # issuing this header themselves. we should NOT issue
                # it twice; some web servers (such as Apache) barf
                # when they see two Host: headers

                # If we need a non-standard port,include it in the
                # header.  If the request is going through a proxy,
                # but the host of the actual URL, not the host of the
                # proxy.

                netloc = ''
                if url.startswith('http'):
                    nil, netloc, nil, nil, nil = urlsplit(url)

                if netloc:
                    try:
                        netloc_enc = netloc.encode("ascii")
                    except UnicodeEncodeError:
                        netloc_enc = netloc.encode("idna")
                    self.putheader('Host', _strip_ipv6_iface(netloc_enc))
                else:
                    if self._tunnel_host:
                        host = self._tunnel_host
                        port = self._tunnel_port
                    else:
                        host = self.host
                        port = self.port

                    try:
                        host_enc = host.encode("ascii")
                    except UnicodeEncodeError:
                        host_enc = host.encode("idna")

                    # As per RFC 273, IPv6 address should be wrapped with []
                    # when used as Host header
                    host_enc = self._wrap_ipv6(host_enc)
                    if ":" in host:
                        host_enc = _strip_ipv6_iface(host_enc)

                    if port == self.default_port:
                        self.putheader('Host', host_enc)
                    else:
                        host_enc = host_enc.decode("ascii")
                        self.putheader('Host', "%s:%s" % (host_enc, port))

            # note: we are assuming that clients will not attempt to set these
            #       headers since *this* library must deal with the
            #       consequences. this also means that when the supporting
            #       libraries are updated to recognize other forms, then this
            #       code should be changed (removed or updated).

            # we only want a Content-Encoding of "identity" since we don't
            # support encodings such as x-gzip or x-deflate.
            if not skip_accept_encoding:
                self.putheader('Accept-Encoding', 'identity')

            # we can accept "chunked" Transfer-Encodings, but no others
            # NOTE: no TE header implies *only* "chunked"
            #self.putheader('TE', 'chunked')

            # if TE is supplied in the header, then it must appear in a
            # Connection header.
            #self.putheader('Connection', 'TE')

        else:
            # For HTTP/1.0, the server will assume "not chunked"
            pass

    def _encode_request(self, request):
        # ASCII also helps prevent CVE-2019-9740.
        return request.encode('ascii')

    def _validate_method(self, method):
        """Validate a method name for putrequest."""
        # prevent http header injection
        match = _contains_disallowed_method_pchar_re.search(method)
        if match:
            raise ValueError(
                    f"method can't contain control characters. {method!r} "
                    f"(found at least {match.group()!r})")

    def _validate_path(self, url):
        """Validate a url for putrequest."""
        # Prevent CVE-2019-9740.
        match = _contains_disallowed_url_pchar_re.search(url)
        if match:
            raise InvalidURL(f"URL can't contain control characters. {url!r} "
                             f"(found at least {match.group()!r})")

    def _validate_host(self, host):
        """Validate a host so it doesn't contain control characters."""
        # Prevent CVE-2019-18348.
        match = _contains_disallowed_url_pchar_re.search(host)
        if match:
            raise InvalidURL(f"URL can't contain control characters. {host!r} "
                             f"(found at least {match.group()!r})")

    def putheader(self, header, *values):
        """Send a request header line to the server.

        For example: h.putheader('Accept', 'text/html')
        """
        if self.__state != _CS_REQ_STARTED:
            raise CannotSendHeader()

        if hasattr(header, 'encode'):
            header = header.encode('ascii')

        if not _is_legal_header_name(header):
            raise ValueError('Invalid header name %r' % (header,))

        values = list(values)
        for i, one_value in enumerate(values):
            if hasattr(one_value, 'encode'):
                values[i] = one_value.encode('latin-1')
            elif isinstance(one_value, int):
                values[i] = str(one_value).encode('ascii')

            if _is_illegal_header_value(values[i]):
                raise ValueError('Invalid header value %r' % (values[i],))

        value = b'\r\n\t'.join(values)
        header = header + b': ' + value
        self._output(header)

    def endheaders(self, message_body=None, *, encode_chunked=False):
        """Indicate that the last header line has been sent to the server.

        This method sends the request to the server.  The optional message_body
        argument can be used to pass a message body associated with the
        request.
        """
        if self.__state == _CS_REQ_STARTED:
            self.__state = _CS_REQ_SENT
        else:
            raise CannotSendHeader()
        self._send_output(message_body, encode_chunked=encode_chunked)

    def request(self, method, url, body=None, headers={}, *,
                encode_chunked=False):
        """Send a complete request to the server."""
        self._send_request(method, url, body, headers, encode_chunked)

    def _send_request(self, method, url, body, headers, encode_chunked):
        # Honor explicitly requested Host: and Accept-Encoding: headers.
        header_names = frozenset(k.lower() for k in headers)
        skips = {}
        if 'host' in header_names:
            skips['skip_host'] = 1
        if 'accept-encoding' in header_names:
            skips['skip_accept_encoding'] = 1

        self.putrequest(method, url, **skips)

        # chunked encoding will happen if HTTP/1.1 is used and either
        # the caller passes encode_chunked=True or the following
        # conditions hold:
        # 1. content-length has not been explicitly set
        # 2. the body is a file or iterable, but not a str or bytes-like
        # 3. Transfer-Encoding has NOT been explicitly set by the caller

        if 'content-length' not in header_names:
            # only chunk body if not explicitly set for backwards
            # compatibility, assuming the client code is already handling the
            # chunking
            if 'transfer-encoding' not in header_names:
                # if content-length cannot be automatically determined, fall
                # back to chunked encoding
                encode_chunked = False
                content_length = self._get_content_length(body, method)
                if content_length is None:
                    if body is not None:
                        if self.debuglevel > 0:
                            print('Unable to determine size of %r' % body)
                        encode_chunked = True
                        self.putheader('Transfer-Encoding', 'chunked')
                else:
                    self.putheader('Content-Length', str(content_length))
        else:
            encode_chunked = False

        for hdr, value in headers.items():
            self.putheader(hdr, value)
        if isinstance(body, str):
            # RFC 2616 Section 3.7.1 says that text default has a
            # default charset of iso-8859-1.
            body = _encode(body, 'body')
        self.endheaders(body, encode_chunked=encode_chunked)

    def getresponse(self):
        """Get the response from the server.

        If the HTTPConnection is in the correct state, returns an
        instance of HTTPResponse or of whatever object is returned by
        the response_class variable.

        If a request has not been sent or if a previous response has
        not be handled, ResponseNotReady is raised.  If the HTTP
        response indicates that the connection should be closed, then
        it will be closed before the response is returned.  When the
        connection is closed, the underlying socket is closed.
        """

        # if a prior response has been completed, then forget about it.
        if self.__response and self.__response.isclosed():
            self.__response = None

        # if a prior response exists, then it must be completed (otherwise, we
        # cannot read this response's header to determine the connection-close
        # behavior)
        #
        # note: if a prior response existed, but was connection-close, then the
        # socket and response were made independent of this HTTPConnection
        # object since a new request requires that we open a whole new
        # connection
        #
        # this means the prior response had one of two states:
        #   1) will_close: this connection was reset and the prior socket and
        #                  response operate independently
        #   2) persistent: the response was retained and we await its
        #                  isclosed() status to become true.
        #
        if self.__state != _CS_REQ_SENT or self.__response:
            raise ResponseNotReady(self.__state)

        if self.debuglevel > 0:
            response = self.response_class(self.sock, self.debuglevel,
                                           method=self._method)
        else:
            response = self.response_class(self.sock, method=self._method)

        try:
            try:
                response.begin()
            except ConnectionError:
                self.close()
                raise
            assert response.will_close != _UNKNOWN
            self.__state = _CS_IDLE

            if response.will_close:
                # this effectively passes the connection to the response
                self.close()
            else:
                # remember this, so we can tell when it is complete
                self.__response = response

            return response
        except:
            response.close()
            raise

try:
    import ssl
except ImportError:
    pass
else:
    class HTTPSConnection(HTTPConnection):
        "This class allows communication via SSL."

        default_port = HTTPS_PORT

        def __init__(self, host, port=None,
                     *, timeout=socket._GLOBAL_DEFAULT_TIMEOUT,
                     source_address=None, context=None, blocksize=8192):
            super(HTTPSConnection, self).__init__(host, port, timeout,
                                                  source_address,
                                                  blocksize=blocksize)
            if context is None:
                context = _create_https_context(self._http_vsn)
            self._context = context

        def connect(self):
            "Connect to a host on a given (SSL) port."

            super().connect()

            if self._tunnel_host:
                server_hostname = self._tunnel_host
            else:
                server_hostname = self.host

            self.sock = self._context.wrap_socket(self.sock,
                                                  server_hostname=server_hostname)

    __all__.append("HTTPSConnection")

class HTTPException(Exception):
    # Subclasses that define an __init__ must call Exception.__init__
    # or define self.args.  Otherwise, str() will fail.
    pass

class NotConnected(HTTPException):
    pass

class InvalidURL(HTTPException):
    pass

class UnknownProtocol(HTTPException):
    def __init__(self, version):
        self.args = version,
        self.version = version

class UnknownTransferEncoding(HTTPException):
    pass

class UnimplementedFileMode(HTTPException):
    pass

class IncompleteRead(HTTPException):
    def __init__(self, partial, expected=None):
        self.args = partial,
        self.partial = partial
        self.expected = expected
    def __repr__(self):
        if self.expected is not None:
            e = ', %i more expected' % self.expected
        else:
            e = ''
        return '%s(%i bytes read%s)' % (self.__class__.__name__,
                                        len(self.partial), e)
    __str__ = object.__str__

class ImproperConnectionState(HTTPException):
    pass

class CannotSendRequest(ImproperConnectionState):
    pass

class CannotSendHeader(ImproperConnectionState):
    pass

class ResponseNotReady(ImproperConnectionState):
    pass

class BadStatusLine(HTTPException):
    def __init__(self, line):
        if not line:
            line = repr(line)
        self.args = line,
        self.line = line

class LineTooLong(HTTPException):
    def __init__(self, line_type):
        HTTPException.__init__(self, "got more than %d bytes when reading %s"
                                     % (_MAXLINE, line_type))

class RemoteDisconnected(ConnectionResetError, BadStatusLine):
    def __init__(self, *pos, **kw):
        BadStatusLine.__init__(self, "")
        ConnectionResetError.__init__(self, *pos, **kw)

# for backwards compatibility
error = HTTPException
```
