## Supplementary software v0.2.1 for "Virtual control arms for paediatric myopia trials: external validation of axial-elongation models": cookiejar.py

```
r"""HTTP cookie handling for web clients.

This module has (now fairly distant) origins in Gisle Aas' Perl module
HTTP::Cookies, from the libwww-perl library.

Docstrings, comments and debug strings in this code refer to the
attributes of the HTTP cookie system as cookie-attributes, to distinguish
them clearly from Python attributes.

Class diagram (note that BSDDBCookieJar and the MSIE* classes are not
distributed with the Python standard library, but are available from
http://wwwsearch.sf.net/):

                        CookieJar____
                        /     \      \
            FileCookieJar      \      \
             /    |   \         \      \
 MozillaCookieJar | LWPCookieJar \      \
                  |               |      \
                  |   ---MSIEBase |       \
                  |  /      |     |        \
                  | /   MSIEDBCookieJar BSDDBCookieJar
                  |/
               MSIECookieJar

"""

__all__ = ['Cookie', 'CookieJar', 'CookiePolicy', 'DefaultCookiePolicy',
           'FileCookieJar', 'LWPCookieJar', 'LoadError', 'MozillaCookieJar']

import os
import copy
import datetime
import re
import time
import urllib.parse, urllib.request
import threading as _threading
import http.client  # only for the default HTTP port
from calendar import timegm

debug = False   # set to True to enable debugging via the logging module
logger = None

def _debug(*args):
    if not debug:
        return
    global logger
    if not logger:
        import logging
        logger = logging.getLogger("http.cookiejar")
    return logger.debug(*args)

HTTPONLY_ATTR = "HTTPOnly"
HTTPONLY_PREFIX = "#HttpOnly_"
DEFAULT_HTTP_PORT = str(http.client.HTTP_PORT)
NETSCAPE_MAGIC_RGX = re.compile("#( Netscape)? HTTP Cookie File")
MISSING_FILENAME_TEXT = ("a filename was not supplied (nor was the CookieJar "
                         "instance initialised with one)")
NETSCAPE_HEADER_TEXT =  """\
# Netscape HTTP Cookie File
# http://curl.haxx.se/rfc/cookie_spec.html
# This is a generated file!  Do not edit.

"""

def _warn_unhandled_exception():
    # There are a few catch-all except: statements in this module, for
    # catching input that's bad in unexpected ways.  Warn if any
    # exceptions are caught there.
    import io, warnings, traceback
    f = io.StringIO()
    traceback.print_exc(None, f)
    msg = f.getvalue()
    warnings.warn("http.cookiejar bug!\n%s" % msg, stacklevel=2)


# Date/time conversion
# -----------------------------------------------------------------------------

EPOCH_YEAR = 1970
def _timegm(tt):
    year, month, mday, hour, min, sec = tt[:6]
    if ((year >= EPOCH_YEAR) and (1 <= month <= 12) and (1 <= mday <= 31) and
        (0 <= hour <= 24) and (0 <= min <= 59) and (0 <= sec <= 61)):
        return timegm(tt)
    else:
        return None

DAYS = ["Mon", "Tue", "Wed", "Thu", "Fri", "Sat", "Sun"]
MONTHS = ["Jan", "Feb", "Mar", "Apr", "May", "Jun",
          "Jul", "Aug", "Sep", "Oct", "Nov", "Dec"]
MONTHS_LOWER = [month.lower() for month in MONTHS]

def time2isoz(t=None):
    """Return a string representing time in seconds since epoch, t.

    If the function is called without an argument, it will use the current
    time.

    The format of the returned string is like "YYYY-MM-DD hh:mm:ssZ",
    representing Universal Time (UTC, aka GMT).  An example of this format is:

    1994-11-24 08:49:37Z

    """
    if t is None:
        dt = datetime.datetime.now(tz=datetime.UTC)
    else:
        dt = datetime.datetime.fromtimestamp(t, tz=datetime.UTC)
    return "%04d-%02d-%02d %02d:%02d:%02dZ" % (
        dt.year, dt.month, dt.day, dt.hour, dt.minute, dt.second)

def time2netscape(t=None):
    """Return a string representing time in seconds since epoch, t.

    If the function is called without an argument, it will use the current
    time.

    The format of the returned string is like this:

    Wed, DD-Mon-YYYY HH:MM:SS GMT

    """
    if t is None:
        dt = datetime.datetime.now(tz=datetime.UTC)
    else:
        dt = datetime.datetime.fromtimestamp(t, tz=datetime.UTC)
    return "%s, %02d-%s-%04d %02d:%02d:%02d GMT" % (
        DAYS[dt.weekday()], dt.day, MONTHS[dt.month-1],
        dt.year, dt.hour, dt.minute, dt.second)


UTC_ZONES = {"GMT": None, "UTC": None, "UT": None, "Z": None}

TIMEZONE_RE = re.compile(r"^([-+])?(\d\d?):?(\d\d)?$", re.ASCII)
def offset_from_tz_string(tz):
    offset = None
    if tz in UTC_ZONES:
        offset = 0
    else:
        m = TIMEZONE_RE.search(tz)
        if m:
            offset = 3600 * int(m.group(2))
            if m.group(3):
                offset = offset + 60 * int(m.group(3))
            if m.group(1) == '-':
                offset = -offset
    return offset

def _str2time(day, mon, yr, hr, min, sec, tz):
    yr = int(yr)
    if yr > datetime.MAXYEAR:
        return None

    # translate month name to number
    # month numbers start with 1 (January)
    try:
        mon = MONTHS_LOWER.index(mon.lower())+1
    except ValueError:
        # maybe it's already a number
        try:
            imon = int(mon)
        except ValueError:
            return None
        if 1 <= imon <= 12:
            mon = imon
        else:
            return None

    # make sure clock elements are defined
    if hr is None: hr = 0
    if min is None: min = 0
    if sec is None: sec = 0

    day = int(day)
    hr = int(hr)
    min = int(min)
    sec = int(sec)

    if yr < 1000:
        # find "obvious" year
        cur_yr = time.localtime(time.time())[0]
        m = cur_yr % 100
        tmp = yr
        yr = yr + cur_yr - m
        m = m - tmp
        if abs(m) > 50:
            if m > 0: yr = yr + 100
            else: yr = yr - 100

    # convert UTC time tuple to seconds since epoch (not timezone-adjusted)
    t = _timegm((yr, mon, day, hr, min, sec, tz))

    if t is not None:
        # adjust time using timezone string, to get absolute time since epoch
        if tz is None:
            tz = "UTC"
        tz = tz.upper()
        offset = offset_from_tz_string(tz)
        if offset is None:
            return None
        t = t - offset

    return t

STRICT_DATE_RE = re.compile(
    r"^[SMTWF][a-z][a-z], (\d\d) ([JFMASOND][a-z][a-z]) "
    r"(\d\d\d\d) (\d\d):(\d\d):(\d\d) GMT$", re.ASCII)
WEEKDAY_RE = re.compile(
    r"^(?:Sun|Mon|Tue|Wed|Thu|Fri|Sat)[a-z]*,?\s*", re.I | re.ASCII)
LOOSE_HTTP_DATE_RE = re.compile(
    r"""^
    (\d\d?)            # day
       (?:\s+|[-\/])
    (\w+)              # month
        (?:\s+|[-\/])
    (\d+)              # year
    (?:
          (?:\s+|:)    # separator before clock
       (\d\d?):(\d\d)  # hour:min
       (?::(\d\d))?    # optional seconds
    )?                 # optional clock
       \s*
    (?:
       ([-+]?\d{2,4}|(?![APap][Mm]\b)[A-Za-z]+) # timezone
       \s*
    )?
    (?:
       \(\w+\)         # ASCII representation of timezone in parens.
       \s*
    )?$""", re.X | re.ASCII)
def http2time(text):
    """Returns time in seconds since epoch of time represented by a string.

    Return value is an integer.

    None is returned if the format of str is unrecognized, the time is outside
    the representable range, or the timezone string is not recognized.  If the
    string contains no timezone, UTC is assumed.

    The timezone in the string may be numerical (like "-0800" or "+0100") or a
    string timezone (like "UTC", "GMT", "BST" or "EST").  Currently, only the
    timezone strings equivalent to UTC (zero offset) are known to the function.

    The function loosely parses the following formats:

    Wed, 09 Feb 1994 22:23:32 GMT       -- HTTP format
    Tuesday, 08-Feb-94 14:15:29 GMT     -- old rfc850 HTTP format
    Tuesday, 08-Feb-1994 14:15:29 GMT   -- broken rfc850 HTTP format
    09 Feb 1994 22:23:32 GMT            -- HTTP format (no weekday)
    08-Feb-94 14:15:29 GMT              -- rfc850 format (no weekday)
    08-Feb-1994 14:15:29 GMT            -- broken rfc850 format (no weekday)

    The parser ignores leading and trailing whitespace.  The time may be
    absent.

    If the year is given with only 2 digits, the function will select the
    century that makes the year closest to the current date.

    """
    # fast exit for strictly conforming string
    m = STRICT_DATE_RE.search(text)
    if m:
        g = m.groups()
        mon = MONTHS_LOWER.index(g[1].lower()) + 1
        tt = (int(g[2]), mon, int(g[0]),
              int(g[3]), int(g[4]), float(g[5]))
        return _timegm(tt)

    # No, we need some messy parsing...

    # clean up
    text = text.lstrip()
    text = WEEKDAY_RE.sub("", text, 1)  # Useless weekday

    # tz is time zone specifier string
    day, mon, yr, hr, min, sec, tz = [None]*7

    # loose regexp parse
    m = LOOSE_HTTP_DATE_RE.search(text)
    if m is not None:
        day, mon, yr, hr, min, sec, tz = m.groups()
    else:
        return None  # bad format

    return _str2time(day, mon, yr, hr, min, sec, tz)

ISO_DATE_RE = re.compile(
    r"""^
    (\d{4})              # year
       [-\/]?
    (\d\d?)              # numerical month
       [-\/]?
    (\d\d?)              # day
   (?:
         (?:\s+|[-:Tt])  # separator before clock
      (\d\d?):?(\d\d)    # hour:min
      (?::?(\d\d(?:\.\d*)?))?  # optional seconds (and fractional)
   )?                    # optional clock
      \s*
   (?:
      ([-+]?\d\d?:?(:?\d\d)?
       |Z|z)             # timezone  (Z is "zero meridian", i.e. GMT)
      \s*
   )?$""", re.X | re. ASCII)
def iso2time(text):
    """
    As for http2time, but parses the ISO 8601 formats:

    1994-02-03 14:15:29 -0100    -- ISO 8601 format
    1994-02-03 14:15:29          -- zone is optional
    1994-02-03                   -- only date
    1994-02-03T14:15:29          -- Use T as separator
    19940203T141529Z             -- ISO 8601 compact format
    19940203                     -- only date

    """
    # clean up
    text = text.lstrip()

    # tz is time zone specifier string
    day, mon, yr, hr, min, sec, tz = [None]*7

    # loose regexp parse
    m = ISO_DATE_RE.search(text)
    if m is not None:
        # XXX there's an extra bit of the timezone I'm ignoring here: is
        #   this the right thing to do?
        yr, mon, day, hr, min, sec, tz, _ = m.groups()
    else:
        return None  # bad format

    return _str2time(day, mon, yr, hr, min, sec, tz)


# Header parsing
# -----------------------------------------------------------------------------

def unmatched(match):
    """Return unmatched part of re.Match object."""
    start, end = match.span(0)
    return match.string[:start]+match.string[end:]

HEADER_TOKEN_RE =        re.compile(r"^\s*([^=\s;,]+)")
HEADER_QUOTED_VALUE_RE = re.compile(r"^\s*=\s*\"([^\"\\]*(?:\\.[^\"\\]*)*)\"")
HEADER_VALUE_RE =        re.compile(r"^\s*=\s*([^\s;,]*)")
HEADER_ESCAPE_RE = re.compile(r"\\(.)")
def split_header_words(header_values):
    r"""Parse header values into a list of lists containing key,value pairs.

    The function knows how to deal with ",", ";" and "=" as well as quoted
    values after "=".  A list of space separated tokens are parsed as if they
    were separated by ";".

    If the header_values passed as argument contains multiple values, then they
    are treated as if they were a single value separated by comma ",".

    This means that this function is useful for parsing header fields that
    follow this syntax (BNF as from the HTTP/1.1 specification, but we relax
    the requirement for tokens).

      headers           = #header
      header            = (token | parameter) *( [";"] (token | parameter))

      token             = 1*<any CHAR except CTLs or separators>
      separators        = "(" | ")" | "<" | ">" | "@"
                        | "," | ";" | ":" | "\" | <">
                        | "/" | "[" | "]" | "?" | "="
                        | "{" | "}" | SP | HT

      quoted-string     = ( <"> *(qdtext | quoted-pair ) <"> )
      qdtext            = <any TEXT except <">>
      quoted-pair       = "\" CHAR

      parameter         = attribute "=" value
      attribute         = token
      value             = token | quoted-string

    Each header is represented by a list of key/value pairs.  The value for a
    simple token (not part of a parameter) is None.  Syntactically incorrect
    headers will not necessarily be parsed as you would want.

    This is easier to describe with some examples:

    >>> split_header_words(['foo="bar"; port="80,81"; discard, bar=baz'])
    [[('foo', 'bar'), ('port', '80,81'), ('discard', None)], [('bar', 'baz')]]
    >>> split_header_words(['text/html; charset="iso-8859-1"'])
    [[('text/html', None), ('charset', 'iso-8859-1')]]
    >>> split_header_words([r'Basic realm="\"foo\bar\""'])
    [[('Basic', None), ('realm', '"foobar"')]]

    """
    assert not isinstance(header_values, str)
    result = []
    for text in header_values:
        orig_text = text
        pairs = []
        while text:
            m = HEADER_TOKEN_RE.search(text)
            if m:
                text = unmatched(m)
                name = m.group(1)
                m = HEADER_QUOTED_VALUE_RE.search(text)
                if m:  # quoted value
                    text = unmatched(m)
                    value = m.group(1)
                    value = HEADER_ESCAPE_RE.sub(r"\1", value)
                else:
                    m = HEADER_VALUE_RE.search(text)
                    if m:  # unquoted value
                        text = unmatched(m)
                        value = m.group(1)
                        value = value.rstrip()
                    else:
                        # no value, a lone token
                        value = None
                pairs.append((name, value))
            elif text.lstrip().startswith(","):
                # concatenated headers, as per RFC 2616 section 4.2
                text = text.lstrip()[1:]
                if pairs: result.append(pairs)
                pairs = []
            else:
                # skip junk
                non_junk, nr_junk_chars = re.subn(r"^[=\s;]*", "", text)
                assert nr_junk_chars > 0, (
                    "split_header_words bug: '%s', '%s', %s" %
                    (orig_text, text, pairs))
                text = non_junk
        if pairs: result.append(pairs)
    return result

HEADER_JOIN_ESCAPE_RE = re.compile(r"([\"\\])")
def join_header_words(lists):
    """Do the inverse (almost) of the conversion done by split_header_words.

    Takes a list of lists of (key, value) pairs and produces a single header
    value.  Attribute values are quoted if needed.

    >>> join_header_words([[("text/plain", None), ("charset", "iso-8859-1")]])
    'text/plain; charset="iso-8859-1"'
    >>> join_header_words([[("text/plain", None)], [("charset", "iso-8859-1")]])
    'text/plain, charset="iso-8859-1"'

    """
    headers = []
    for pairs in lists:
        attr = []
        for k, v in pairs:
            if v is not None:
                if not re.search(r"^\w+$", v):
                    v = HEADER_JOIN_ESCAPE_RE.sub(r"\\\1", v)  # escape " and \
                    v = '"%s"' % v
                k = "%s=%s" % (k, v)
            attr.append(k)
        if attr: headers.append("; ".join(attr))
    return ", ".join(headers)

def strip_quotes(text):
    if text.startswith('"'):
        text = text[1:]
    if text.endswith('"'):
        text = text[:-1]
    return text

def parse_ns_headers(ns_headers):
    """Ad-hoc parser for Netscape protocol cookie-attributes.

    The old Netscape cookie format for Set-Cookie can for instance contain
    an unquoted "," in the expires field, so we have to use this ad-hoc
    parser instead of split_header_words.

    XXX This may not make the best possible effort to parse all the crap
    that Netscape Cookie headers contain.  Ronald Tschalar's HTTPClient
    parser is probably better, so could do worse than following that if
    this ever gives any trouble.

    Currently, this is also used for parsing RFC 2109 cookies.

    """
    known_attrs = ("expires", "domain", "path", "secure",
                   # RFC 2109 attrs (may turn up in Netscape cookies, too)
                   "version", "port", "max-age")

    result = []
    for ns_header in ns_headers:
        pairs = []
        version_set = False

        # XXX: The following does not strictly adhere to RFCs in that empty
        # names and values are legal (the former will only appear once and will
        # be overwritten if multiple occurrences are present). This is
        # mostly to deal with backwards compatibility.
        for ii, param in enumerate(ns_header.split(';')):
            param = param.strip()

            key, sep, val = param.partition('=')
            key = key.strip()

            if not key:
                if ii == 0:
                    break
                else:
                    continue

            # allow for a distinction between present and empty and missing
            # altogether
            val = val.strip() if sep else None

            if ii != 0:
                lc = key.lower()
                if lc in known_attrs:
                    key = lc

                if key == "version":
                    # This is an RFC 2109 cookie.
                    if val is not None:
                        val = strip_quotes(val)
                    version_set = True
                elif key == "expires":
                    # convert expires date to seconds since epoch
                    if val is not None:
                        val = http2time(strip_quotes(val))  # None if invalid
            pairs.append((key, val))

        if pairs:
            if not version_set:
                pairs.append(("version", "0"))
            result.append(pairs)

    return result


IPV4_RE = re.compile(r"\.\d+$", re.ASCII)
def is_HDN(text):
    """Return True if text is a host domain name."""
    # XXX
    # This may well be wrong.  Which RFC is HDN defined in, if any (for
    #  the purposes of RFC 2965)?
    # For the current implementation, what about IPv6?  Remember to look
    #  at other uses of IPV4_RE also, if change this.
    if IPV4_RE.search(text):
        return False
    if text == "":
        return False
    if text[0] == "." or text[-1] == ".":
        return False
    return True

def domain_match(A, B):
    """Return True if domain A domain-matches domain B, according to RFC 2965.

    A and B may be host domain names or IP addresses.

    RFC 2965, section 1:

    Host names can be specified either as an IP address or a HDN string.
    Sometimes we compare one host name with another.  (Such comparisons SHALL
    be case-insensitive.)  Host A's name domain-matches host B's if

         *  their host name strings string-compare equal; or

         * A is a HDN string and has the form NB, where N is a non-empty
            name string, B has the form .B', and B' is a HDN string.  (So,
            x.y.com domain-matches .Y.com but not Y.com.)

    Note that domain-match is not a commutative operation: a.b.c.com
    domain-matches .c.com, but not the reverse.

    """
    # Note that, if A or B are IP addresses, the only relevant part of the
    # definition of the domain-match algorithm is the direct string-compare.
    A = A.lower()
    B = B.lower()
    if A == B:
        return True
    if not is_HDN(A):
        return False
    i = A.rfind(B)
    if i == -1 or i == 0:
        # A does not have form NB, or N is the empty string
        return False
    if not B.startswith("."):
        return False
    if not is_HDN(B[1:]):
        return False
    return True

def liberal_is_HDN(text):
    """Return True if text is a sort-of-like a host domain name.

    For accepting/blocking domains.

    """
    if IPV4_RE.search(text):
        return False
    return True

def user_domain_match(A, B):
    """For blocking/accepting domains.

    A and B may be host domain names or IP addresses.

    """
    A = A.lower()
    B = B.lower()
    if not (liberal_is_HDN(A) and liberal_is_HDN(B)):
        if A == B:
            # equal IP addresses
            return True
        return False
    initial_dot = B.startswith(".")
    if initial_dot and A.endswith(B):
        return True
    if not initial_dot and A == B:
        return True
    return False

cut_port_re = re.compile(r":\d+$", re.ASCII)
def request_host(request):
    """Return request-host, as defined by RFC 2965.

    Variation from RFC: returned value is lowercased, for convenient
    comparison.

    """
    url = request.get_full_url()
    host = urllib.parse.urlparse(url)[1]
    if host == "":
        host = request.get_header("Host", "")

    # remove port, if present
    host = cut_port_re.sub("", host, 1)
    return host.lower()

def eff_request_host(request):
    """Return a tuple (request-host, effective request-host name).

    As defined by RFC 2965, except both are lowercased.

    """
    erhn = req_host = request_host(request)
    if "." not in req_host:
        erhn = req_host + ".local"
    return req_host, erhn

def request_path(request):
    """Path component of request-URI, as defined by RFC 2965."""
    url = request.get_full_url()
    parts = urllib.parse.urlsplit(url)
    path = escape_path(parts.path)
    if not path.startswith("/"):
        # fix bad RFC 2396 absoluteURI
        path = "/" + path
    return path

def request_port(request):
    host = request.host
    i = host.find(':')
    if i >= 0:
        port = host[i+1:]
        try:
            int(port)
        except ValueError:
            _debug("nonnumeric port: '%s'", port)
            return None
    else:
        port = DEFAULT_HTTP_PORT
    return port

# Characters in addition to A-Z, a-z, 0-9, '_', '.', and '-' that don't
# need to be escaped to form a valid HTTP URL (RFCs 2396 and 1738).
HTTP_PATH_SAFE = "%/;:@&=+$,!~*'()"
ESCAPED_CHAR_RE = re.compile(r"%([0-9a-fA-F][0-9a-fA-F])")
def uppercase_escaped_char(match):
    return "%%%s" % match.group(1).upper()
def escape_path(path):
    """Escape any invalid characters in HTTP URL, and uppercase all escapes."""
    # There's no knowing what character encoding was used to create URLs
    # containing %-escapes, but since we have to pick one to escape invalid
    # path characters, we pick UTF-8, as recommended in the HTML 4.0
    # specification:
    # http://www.w3.org/TR/REC-html40/appendix/notes.html#h-B.2.1
    # And here, kind of: draft-fielding-uri-rfc2396bis-03
    # (And in draft IRI specification: draft-duerst-iri-05)
    # (And here, for new URI schemes: RFC 2718)
    path = urllib.parse.quote(path, HTTP_PATH_SAFE)
    path = ESCAPED_CHAR_RE.sub(uppercase_escaped_char, path)
    return path

def reach(h):
    """Return reach of host h, as defined by RFC 2965, section 1.

    The reach R of a host name H is defined as follows:

       *  If

          -  H is the host domain name of a host; and,

          -  H has the form A.B; and

          -  A has no embedded (that is, interior) dots; and

          -  B has at least one embedded dot, or B is the string "local".
             then the reach of H is .B.

       *  Otherwise, the reach of H is H.

    >>> reach("www.acme.com")
    '.acme.com'
    >>> reach("acme.com")
    'acme.com'
    >>> reach("acme.local")
    '.local'

    """
    i = h.find(".")
    if i >= 0:
        #a = h[:i]  # this line is only here to show what a is
        b = h[i+1:]
        i = b.find(".")
        if is_HDN(h) and (i >= 0 or b == "local"):
            return "."+b
    return h

def is_third_party(request):
    """

    RFC 2965, section 3.3.6:

        An unverifiable transaction is to a third-party host if its request-
        host U does not domain-match the reach R of the request-host O in the
        origin transaction.

    """
    req_host = request_host(request)
    if not domain_match(req_host, reach(request.origin_req_host)):
        return True
    else:
        return False


class Cookie:
    """HTTP Cookie.

    This class represents both Netscape and RFC 2965 cookies.

    This is deliberately a very simple class.  It just holds attributes.  It's
    possible to construct Cookie instances that don't comply with the cookie
    standards.  CookieJar.make_cookies is the factory function for Cookie
    objects -- it deals with cookie parsing, supplying defaults, and
    normalising to the representation used in this class.  CookiePolicy is
    responsible for checking them to see whether they should be accepted from
    and returned to the server.

    Note that the port may be present in the headers, but unspecified ("Port"
    rather than"Port=80", for example); if this is the case, port is None.

    """

    def __init__(self, version, name, value,
                 port, port_specified,
                 domain, domain_specified, domain_initial_dot,
                 path, path_specified,
                 secure,
                 expires,
                 discard,
                 comment,
                 comment_url,
                 rest,
                 rfc2109=False,
                 ):

        if version is not None: version = int(version)
        if expires is not None: expires = int(float(expires))
        if port is None and port_specified is True:
            raise ValueError("if port is None, port_specified must be false")

        self.version = version
        self.name = name
        self.value = value
        self.port = port
        self.port_specified = port_specified
        # normalise case, as per RFC 2965 section 3.3.3
        self.domain = domain.lower()
        self.domain_specified = domain_specified
        # Sigh.  We need to know whether the domain given in the
        # cookie-attribute had an initial dot, in order to follow RFC 2965
        # (as clarified in draft errata).  Needed for the returned $Domain
        # value.
        self.domain_initial_dot = domain_initial_dot
        self.path = path
        self.path_specified = path_specified
        self.secure = secure
        self.expires = expires
        self.discard = discard
        self.comment = comment
        self.comment_url = comment_url
        self.rfc2109 = rfc2109

        self._rest = copy.copy(rest)

    def has_nonstandard_attr(self, name):
        return name in self._rest
    def get_nonstandard_attr(self, name, default=None):
        return self._rest.get(name, default)
    def set_nonstandard_attr(self, name, value):
        self._rest[name] = value

    def is_expired(self, now=None):
        if now is None: now = time.time()
        if (self.expires is not None) and (self.expires <= now):
            return True
        return False

    def __str__(self):
        if self.port is None: p = ""
        else: p = ":"+self.port
        limit = self.domain + p + self.path
        if self.value is not None:
            namevalue = "%s=%s" % (self.name, self.value)
        else:
            namevalue = self.name
        return "<Cookie %s for %s>" % (namevalue, limit)

    def __repr__(self):
        args = []
        for name in ("version", "name", "value",
                     "port", "port_specified",
                     "domain", "domain_specified", "domain_initial_dot",
                     "path", "path_specified",
                     "secure", "expires", "discard", "comment", "comment_url",
                     ):
            attr = getattr(self, name)
            args.append("%s=%s" % (name, repr(attr)))
        args.append("rest=%s" % repr(self._rest))
        args.append("rfc2109=%s" % repr(self.rfc2109))
        return "%s(%s)" % (self.__class__.__name__, ", ".join(args))


class CookiePolicy:
    """Defines which cookies get accepted from and returned to server.

    May also modify cookies, though this is probably a bad idea.

    The subclass DefaultCookiePolicy defines the standard rules for Netscape
    and RFC 2965 cookies -- override that if you want a customized policy.

    """
    def set_ok(self, cookie, request):
        """Return true if (and only if) cookie should be accepted from server.

        Currently, pre-expired cookies never get this far -- the CookieJar
        class deletes such cookies itself.

        """
        raise NotImplementedError()

    def return_ok(self, cookie, request):
        """Return true if (and only if) cookie should be returned to server."""
        raise NotImplementedError()

    def domain_return_ok(self, domain, request):
        """Return false if cookies should not be returned, given cookie domain.
        """
        return True

    def path_return_ok(self, path, request):
        """Return false if cookies should not be returned, given cookie path.
        """
        return True


class DefaultCookiePolicy(CookiePolicy):
    """Implements the standard rules for accepting and returning cookies."""

    DomainStrictNoDots = 1
    DomainStrictNonDomain = 2
    DomainRFC2965Match = 4

    DomainLiberal = 0
    DomainStrict = DomainStrictNoDots|DomainStrictNonDomain

    def __init__(self,
                 blocked_domains=None, allowed_domains=None,
                 netscape=True, rfc2965=False,
                 rfc2109_as_netscape=None,
                 hide_cookie2=False,
                 strict_domain=False,
                 strict_rfc2965_unverifiable=True,
                 strict_ns_unverifiable=False,
                 strict_ns_domain=DomainLiberal,
                 strict_ns_set_initial_dollar=False,
                 strict_ns_set_path=False,
                 secure_protocols=("https", "wss")
                 ):
        """Constructor arguments should be passed as keyword arguments only."""
        self.netscape = netscape
        self.rfc2965 = rfc2965
        self.rfc2109_as_netscape = rfc2109_as_netscape
        self.hide_cookie2 = hide_cookie2
        self.strict_domain = strict_domain
        self.strict_rfc2965_unverifiable = strict_rfc2965_unverifiable
        self.strict_ns_unverifiable = strict_ns_unverifiable
        self.strict_ns_domain = strict_ns_domain
        self.strict_ns_set_initial_dollar = strict_ns_set_initial_dollar
        self.strict_ns_set_path = strict_ns_set_path
        self.secure_protocols = secure_protocols

        if blocked_domains is not None:
            self._blocked_domains = tuple(blocked_domains)
        else:
            self._blocked_domains = ()

        if allowed_domains is not None:
            allowed_domains = tuple(allowed_domains)
        self._allowed_domains = allowed_domains

    def blocked_domains(self):
        """Return the sequence of blocked domains (as a tuple)."""
        return self._blocked_domains
    def set_blocked_domains(self, blocked_domains):
        """Set the sequence of blocked domains."""
        self._blocked_domains = tuple(blocked_domains)

    def is_blocked(self, domain):
        for blocked_domain in self._blocked_domains:
            if user_domain_match(domain, blocked_domain):
                return True
        return False

    def allowed_domains(self):
        """Return None, or the sequence of allowed domains (as a tuple)."""
        return self._allowed_domains
    def set_allowed_domains(self, allowed_domains):
        """Set the sequence of allowed domains, or None."""
        if allowed_domains is not None:
            allowed_domains = tuple(allowed_domains)
        self._allowed_domains = allowed_domains

    def is_not_allowed(self, domain):
        if self._allowed_domains is None:
            return False
        for allowed_domain in self._allowed_domains:
            if user_domain_match(domain, allowed_domain):
                return False
        return True

    def set_ok(self, cookie, request):
        """
        If you override .set_ok(), be sure to call this method.  If it returns
        false, so should your subclass (assuming your subclass wants to be more
        strict about which cookies to accept).

        """
        _debug(" - checking cookie %s=%s", cookie.name, cookie.value)

        assert cookie.name is not None

        for n in "version", "verifiability", "name", "path", "domain", "port":
            fn_name = "set_ok_"+n
            fn = getattr(self, fn_name)
            if not fn(cookie, request):
                return False

        return True

    def set_ok_version(self, cookie, request):
        if cookie.version is None:
            # Version is always set to 0 by parse_ns_headers if it's a Netscape
            # cookie, so this must be an invalid RFC 2965 cookie.
            _debug("   Set-Cookie2 without version attribute (%s=%s)",
                   cookie.name, cookie.value)
            return False
        if cookie.version > 0 and not self.rfc2965:
            _debug("   RFC 2965 cookies are switched off")
            return False
        elif cookie.version == 0 and not self.netscape:
            _debug("   Netscape cookies are switched off")
            return False
        return True

    def set_ok_verifiability(self, cookie, request):
        if request.unverifiable and is_third_party(request):
            if cookie.version > 0 and self.strict_rfc2965_unverifiable:
                _debug("   third-party RFC 2965 cookie during "
                             "unverifiable transaction")
                return False
            elif cookie.version == 0 and self.strict_ns_unverifiable:
                _debug("   third-party Netscape cookie during "
                             "unverifiable transaction")
                return False
        return True

    def set_ok_name(self, cookie, request):
        # Try and stop servers setting V0 cookies designed to hack other
        # servers that know both V0 and V1 protocols.
        if (cookie.version == 0 and self.strict_ns_set_initial_dollar and
            cookie.name.startswith("$")):
            _debug("   illegal name (starts with '$'): '%s'", cookie.name)
            return False
        return True

    def set_ok_path(self, cookie, request):
        if cookie.path_specified:
            req_path = request_path(request)
            if ((cookie.version > 0 or
                 (cookie.version == 0 and self.strict_ns_set_path)) and
                not self.path_return_ok(cookie.path, request)):
                _debug("   path attribute %s is not a prefix of request "
                       "path %s", cookie.path, req_path)
                return False
        return True

    def set_ok_domain(self, cookie, request):
        if self.is_blocked(cookie.domain):
            _debug("   domain %s is in user block-list", cookie.domain)
            return False
        if self.is_not_allowed(cookie.domain):
            _debug("   domain %s is not in user allow-list", cookie.domain)
            return False
        if cookie.domain_specified:
            req_host, erhn = eff_request_host(request)
            domain = cookie.domain
            if self.strict_domain and (domain.count(".") >= 2):
                # XXX This should probably be compared with the Konqueror
                # (kcookiejar.cpp) and Mozilla implementations, but it's a
                # losing battle.
                i = domain.rfind(".")
                j = domain.rfind(".", 0, i)
                if j == 0:  # domain like .foo.bar
                    tld = domain[i+1:]
                    sld = domain[j+1:i]
                    if sld.lower() in ("co", "ac", "com", "edu", "org", "net",
                       "gov", "mil", "int", "aero", "biz", "cat", "coop",
                       "info", "jobs", "mobi", "museum", "name", "pro",
                       "travel", "eu") and len(tld) == 2:
                        # domain like .co.uk
                        _debug("   country-code second level domain %s", domain)
                        return False
            if domain.startswith("."):
                undotted_domain = domain[1:]
            else:
                undotted_domain = domain
            embedded_dots = (undotted_domain.find(".") >= 0)
            if not embedded_dots and not erhn.endswith(".local"):
                _debug("   non-local domain %s contains no embedded dot",
                       domain)
                return False
            if cookie.version == 0:
                if (not (erhn.endswith(domain) or
                         erhn.endswith(f"{undotted_domain}.local")) and
                    (not erhn.startswith(".") and
                     not ("."+erhn).endswith(domain))):
                    _debug("   effective request-host %s (even with added "
                           "initial dot) does not end with %s",
                           erhn, domain)
                    return False
            if (cookie.version > 0 or
                (self.strict_ns_domain & self.DomainRFC2965Match)):
                if not domain_match(erhn, domain):
                    _debug("   effective request-host %s does not domain-match "
                           "%s", erhn, domain)
                    return False
            if (cookie.version > 0 or
                (self.strict_ns_domain & self.DomainStrictNoDots)):
                host_prefix = req_host[:-len(domain)]
                if (host_prefix.find(".") >= 0 and
                    not IPV4_RE.search(req_host)):
                    _debug("   host prefix %s for domain %s contains a dot",
                           host_prefix, domain)
                    return False
        return True

    def set_ok_port(self, cookie, request):
        if cookie.port_specified:
            req_port = request_port(request)
            if req_port is None:
                req_port = "80"
            else:
                req_port = str(req_port)
            for p in cookie.port.split(","):
                try:
                    int(p)
                except ValueError:
                    _debug("   bad port %s (not numeric)", p)
                    return False
                if p == req_port:
                    break
            else:
                _debug("   request port (%s) not found in %s",
                       req_port, cookie.port)
                return False
        return True

    def return_ok(self, cookie, request):
        """
        If you override .return_ok(), be sure to call this method.  If it
        returns false, so should your subclass (assuming your subclass wants to
        be more strict about which cookies to return).

        """
        # Path has already been checked by .path_return_ok(), and domain
        # blocking done by .domain_return_ok().
        _debug(" - checking cookie %s=%s", cookie.name, cookie.value)

        for n in "version", "verifiability", "secure", "expires", "port", "domain":
            fn_name = "return_ok_"+n
            fn = getattr(self, fn_name)
            if not fn(cookie, request):
                return False
        return True

    def return_ok_version(self, cookie, request):
        if cookie.version > 0 and not self.rfc2965:
            _debug("   RFC 2965 cookies are switched off")
            return False
        elif cookie.version == 0 and not self.netscape:
            _debug("   Netscape cookies are switched off")
            return False
        return True

    def return_ok_verifiability(self, cookie, request):
        if request.unverifiable and is_third_party(request):
            if cookie.version > 0 and self.strict_rfc2965_unverifiable:
                _debug("   third-party RFC 2965 cookie during unverifiable "
                       "transaction")
                return False
            elif cookie.version == 0 and self.strict_ns_unverifiable:
                _debug("   third-party Netscape cookie during unverifiable "
                       "transaction")
                return False
        return True

    def return_ok_secure(self, cookie, request):
        if cookie.secure and request.type not in self.secure_protocols:
            _debug("   secure cookie with non-secure request")
            return False
        return True

    def return_ok_expires(self, cookie, request):
        if cookie.is_expired(self._now):
            _debug("   cookie expired")
            return False
        return True

    def return_ok_port(self, cookie, request):
        if cookie.port:
            req_port = request_port(request)
            if req_port is None:
                req_port = "80"
            for p in cookie.port.split(","):
                if p == req_port:
                    break
            else:
                _debug("   request port %s does not match cookie port %s",
                       req_port, cookie.port)
                return False
        return True

    def return_ok_domain(self, cookie, request):
        req_host, erhn = eff_request_host(request)
        domain = cookie.domain

        if domain and not domain.startswith("."):
            dotdomain = "." + domain
        else:
            dotdomain = domain

        # strict check of non-domain cookies: Mozilla does this, MSIE5 doesn't
        if (cookie.version == 0 and
            (self.strict_ns_domain & self.DomainStrictNonDomain) and
            not cookie.domain_specified and domain != erhn):
            _debug("   cookie with unspecified domain does not string-compare "
                   "equal to request domain")
            return False

        if cookie.version > 0 and not domain_match(erhn, domain):
            _debug("   effective request-host name %s does not domain-match "
                   "RFC 2965 cookie domain %s", erhn, domain)
            return False
        if cookie.version == 0 and not ("."+erhn).endswith(dotdomain):
            _debug("   request-host %s does not match Netscape cookie domain "
                   "%s", req_host, domain)
            return False
        return True

    def domain_return_ok(self, domain, request):
        # Liberal check of.  This is here as an optimization to avoid
        # having to load lots of MSIE cookie files unless necessary.
        req_host, erhn = eff_request_host(request)
        if not req_host.startswith("."):
            req_host = "."+req_host
        if not erhn.startswith("."):
            erhn = "."+erhn
        if domain and not domain.startswith("."):
            dotdomain = "." + domain
        else:
            dotdomain = domain
        if not (req_host.endswith(dotdomain) or erhn.endswith(dotdomain)):
            #_debug("   request domain %s does not match cookie domain %s",
            #       req_host, domain)
            return False

        if self.is_blocked(domain):
            _debug("   domain %s is in user block-list", domain)
            return False
        if self.is_not_allowed(domain):
            _debug("   domain %s is not in user allow-list", domain)
            return False

        return True

    def path_return_ok(self, path, request):
        _debug("- checking cookie path=%s", path)
        req_path = request_path(request)
        pathlen = len(path)
        if req_path == path:
            return True
        elif (req_path.startswith(path) and
              (path.endswith("/") or req_path[pathlen:pathlen+1] == "/")):
            return True

        _debug("  %s does not path-match %s", req_path, path)
        return False

def deepvalues(mapping):
    """Iterates over nested mapping, depth-first"""
    for obj in list(mapping.values()):
        mapping = False
        try:
            obj.items
        except AttributeError:
            pass
        else:
            mapping = True
            yield from deepvalues(obj)
        if not mapping:
            yield obj


# Used as second parameter to dict.get() method, to distinguish absent
# dict key from one with a None value.
class Absent: pass

class CookieJar:
    """Collection of HTTP cookies.

    You may not need to know about this class: try
    urllib.request.build_opener(HTTPCookieProcessor).open(url).
    """

    non_word_re = re.compile(r"\W")
    quote_re = re.compile(r"([\"\\])")
    strict_domain_re = re.compile(r"\.?[^.]*")
    domain_re = re.compile(r"[^.]*")
    dots_re = re.compile(r"^\.+")

    magic_re = re.compile(r"^\#LWP-Cookies-(\d+\.\d+)", re.ASCII)

    def __init__(self, policy=None):
        if policy is None:
            policy = DefaultCookiePolicy()
        self._policy = policy

        self._cookies_lock = _threading.RLock()
        self._cookies = {}

    def set_policy(self, policy):
        self._policy = policy

    def _cookies_for_domain(self, domain, request):
        cookies = []
        if not self._policy.domain_return_ok(domain, request):
            return []
        _debug("Checking %s for cookies to return", domain)
        cookies_by_path = self._cookies[domain]
        for path in cookies_by_path.keys():
            if not self._policy.path_return_ok(path, request):
                continue
            cookies_by_name = cookies_by_path[path]
            for cookie in cookies_by_name.values():
                if not self._policy.return_ok(cookie, request):
                    _debug("   not returning cookie")
                    continue
                _debug("   it's a match")
                cookies.append(cookie)
        return cookies

    def _cookies_for_request(self, request):
        """Return a list of cookies to be returned to server."""
        cookies = []
        for domain in self._cookies.keys():
            cookies.extend(self._cookies_for_domain(domain, request))
        return cookies

    def _cookie_attrs(self, cookies):
        """Return a list of cookie-attributes to be returned to server.

        like ['foo="bar"; $Path="/"', ...]

        The $Version attribute is also added when appropriate (currently only
        once per request).

        """
        # add cookies in order of most specific (ie. longest) path first
        cookies.sort(key=lambda a: len(a.path), reverse=True)

        version_set = False

        attrs = []
        for cookie in cookies:
            # set version of Cookie header
            # XXX
            # What should it be if multiple matching Set-Cookie headers have
            #  different versions themselves?
            # Answer: there is no answer; was supposed to be settled by
            #  RFC 2965 errata, but that may never appear...
            version = cookie.version
            if not version_set:
                version_set = True
                if version > 0:
                    attrs.append("$Version=%s" % version)

            # quote cookie value if necessary
            # (not for Netscape protocol, which already has any quotes
            #  intact, due to the poorly-specified Netscape Cookie: syntax)
            if ((cookie.value is not None) and
                self.non_word_re.search(cookie.value) and version > 0):
                value = self.quote_re.sub(r"\\\1", cookie.value)
            else:
                value = cookie.value

            # add cookie-attributes to be returned in Cookie header
            if cookie.value is None:
                attrs.append(cookie.name)
            else:
                attrs.append("%s=%s" % (cookie.name, value))
            if version > 0:
                if cookie.path_specified:
                    attrs.append('$Path="%s"' % cookie.path)
                if cookie.domain.startswith("."):
                    domain = cookie.domain
                    if (not cookie.domain_initial_dot and
                        domain.startswith(".")):
                        domain = domain[1:]
                    attrs.append('$Domain="%s"' % domain)
                if cookie.port is not None:
                    p = "$Port"
                    if cookie.port_specified:
                        p = p + ('="%s"' % cookie.port)
                    attrs.append(p)

        return attrs

    def add_cookie_header(self, request):
        """Add correct Cookie: header to request (urllib.request.Request object).

        The Cookie2 header is also added unless policy.hide_cookie2 is true.

        """
        _debug("add_cookie_header")
        self._cookies_lock.acquire()
        try:

            self._policy._now = self._now = int(time.time())

            cookies = self._cookies_for_request(request)

            attrs = self._cookie_attrs(cookies)
            if attrs:
                if not request.has_header("Cookie"):
                    request.add_unredirected_header(
                        "Cookie", "; ".join(attrs))

            # if necessary, advertise that we know RFC 2965
            if (self._policy.rfc2965 and not self._policy.hide_cookie2 and
                not request.has_header("Cookie2")):
                for cookie in cookies:
                    if cookie.version != 1:
                        request.add_unredirected_header("Cookie2", '$Version="1"')
                        break

        finally:
            self._cookies_lock.release()

        self.clear_expired_cookies()

    def _normalized_cookie_tuples(self, attrs_set):
        """Return list of tuples containing normalised cookie information.

        attrs_set is the list of lists of key,value pairs extracted from
        the Set-Cookie or Set-Cookie2 headers.

        Tuples are name, value, standard, rest, where name and value are the
        cookie name and value, standard is a dictionary containing the standard
        cookie-attributes (discard, secure, version, expires or max-age,
        domain, path and port) and rest is a dictionary containing the rest of
        the cookie-attributes.

        """
        cookie_tuples = []

        boolean_attrs = "discard", "secure"
        value_attrs = ("version",
                       "expires", "max-age",
                       "domain", "path", "port",
                       "comment", "commenturl")

        for cookie_attrs in attrs_set:
            name, value = cookie_attrs[0]

            # Build dictionary of standard cookie-attributes (standard) and
            # dictionary of other cookie-attributes (rest).

            # Note: expiry time is normalised to seconds since epoch.  V0
            # cookies should have the Expires cookie-attribute, and V1 cookies
            # should have Max-Age, but since V1 includes RFC 2109 cookies (and
            # since V0 cookies may be a mish-mash of Netscape and RFC 2109), we
            # accept either (but prefer Max-Age).
            max_age_set = False

            bad_cookie = False

            standard = {}
            rest = {}
            for k, v in cookie_attrs[1:]:
                lc = k.lower()
                # don't lose case distinction for unknown fields
                if lc in value_attrs or lc in boolean_attrs:
                    k = lc
                if k in boolean_attrs and v is None:
                    # boolean cookie-attribute is present, but has no value
                    # (like "discard", rather than "port=80")
                    v = True
                if k in standard:
                    # only first value is significant
                    continue
                if k == "domain":
                    if v is None:
                        _debug("   missing value for domain attribute")
                        bad_cookie = True
                        break
                    # RFC 2965 section 3.3.3
                    v = v.lower()
                if k == "expires":
                    if max_age_set:
                        # Prefer max-age to expires (like Mozilla)
                        continue
                    if v is None:
                        _debug("   missing or invalid value for expires "
                              "attribute: treating as session cookie")
                        continue
                if k == "max-age":
                    max_age_set = True
                    try:
                        v = int(v)
                    except ValueError:
                        _debug("   missing or invalid (non-numeric) value for "
                              "max-age attribute")
                        bad_cookie = True
                        break
                    # convert RFC 2965 Max-Age to seconds since epoch
                    # XXX Strictly you're supposed to follow RFC 2616
                    #   age-calculation rules.  Remember that zero Max-Age
                    #   is a request to discard (old and new) cookie, though.
                    k = "expires"
                    v = self._now + v
                if (k in value_attrs) or (k in boolean_attrs):
                    if (v is None and
                        k not in ("port", "comment", "commenturl")):
                        _debug("   missing value for %s attribute" % k)
                        bad_cookie = True
                        break
                    standard[k] = v
                else:
                    rest[k] = v

            if bad_cookie:
                continue

            cookie_tuples.append((name, value, standard, rest))

        return cookie_tuples

    def _cookie_from_cookie_tuple(self, tup, request):
        # standard is dict of standard cookie-attributes, rest is dict of the
        # rest of them
        name, value, standard, rest = tup

        domain = standard.get("domain", Absent)
        path = standard.get("path", Absent)
        port = standard.get("port", Absent)
        expires = standard.get("expires", Absent)

        # set the easy defaults
        version = standard.get("version", None)
        if version is not None:
            try:
                version = int(version)
            except ValueError:
                return None  # invalid version, ignore cookie
        secure = standard.get("secure", False)
        # (discard is also set if expires is Absent)
        discard = standard.get("discard", False)
        comment = standard.get("comment", None)
        comment_url = standard.get("commenturl", None)

        # set default path
        if path is not Absent and path != "":
            path_specified = True
            path = escape_path(path)
        else:
            path_specified = False
            path = request_path(request)
            i = path.rfind("/")
            if i != -1:
                if version == 0:
                    # Netscape spec parts company from reality here
                    path = path[:i]
                else:
                    path = path[:i+1]
            if len(path) == 0: path = "/"

        # set default domain
        domain_specified = domain is not Absent
        # but first we have to remember whether it starts with a dot
        domain_initial_dot = False
        if domain_specified:
            domain_initial_dot = bool(domain.startswith("."))
        if domain is Absent:
            req_host, erhn = eff_request_host(request)
            domain = erhn
        elif not domain.startswith("."):
            domain = "."+domain

        # set default port
        port_specified = False
        if port is not Absent:
            if port is None:
                # Port attr present, but has no value: default to request port.
                # Cookie should then only be sent back on that port.
                port = request_port(request)
            else:
                port_specified = True
                port = re.sub(r"\s+", "", port)
        else:
            # No port attr present.  Cookie can be sent back on any port.
            port = None

        # set default expires and discard
        if expires is Absent:
            expires = None
            discard = True
        elif expires <= self._now:
            # Expiry date in past is request to delete cookie.  This can't be
            # in DefaultCookiePolicy, because can't delete cookies there.
            try:
                self.clear(domain, path, name)
            except KeyError:
                pass
            _debug("Expiring cookie, domain='%s', path='%s', name='%s'",
                   domain, path, name)
            return None

        return Cookie(version,
                      name, value,
                      port, port_specified,
                      domain, domain_specified, domain_initial_dot,
                      path, path_specified,
                      secure,
                      expires,
                      discard,
                      comment,
                      comment_url,
                      rest)

    def _cookies_from_attrs_set(self, attrs_set, request):
        cookie_tuples = self._normalized_cookie_tuples(attrs_set)

        cookies = []
        for tup in cookie_tuples:
            cookie = self._cookie_from_cookie_tuple(tup, request)
            if cookie: cookies.append(cookie)
        return cookies

    def _process_rfc2109_cookies(self, cookies):
        rfc2109_as_ns = getattr(self._policy, 'rfc2109_as_netscape', None)
        if rfc2109_as_ns is None:
            rfc2109_as_ns = not self._policy.rfc2965
        for cookie in cookies:
            if cookie.version == 1:
                cookie.rfc2109 = True
                if rfc2109_as_ns:
                    # treat 2109 cookies as Netscape cookies rather than
                    # as RFC2965 cookies
                    cookie.version = 0

    def make_cookies(self, response, request):
        """Return sequence of Cookie objects extracted from response object."""
        # get cookie-attributes for RFC 2965 and Netscape protocols
        headers = response.info()
        rfc2965_hdrs = headers.get_all("Set-Cookie2", [])
        ns_hdrs = headers.get_all("Set-Cookie", [])
        self._policy._now = self._now = int(time.time())

        rfc2965 = self._policy.rfc2965
        netscape = self._policy.netscape

        if ((not rfc2965_hdrs and not ns_hdrs) or
            (not ns_hdrs and not rfc2965) or
            (not rfc2965_hdrs and not netscape) or
            (not netscape and not rfc2965)):
            return []  # no relevant cookie headers: quick exit

        try:
            cookies = self._cookies_from_attrs_set(
                split_header_words(rfc2965_hdrs), request)
        except Exception:
            _warn_unhandled_exception()
            cookies = []

        if ns_hdrs and netscape:
            try:
                # RFC 2109 and Netscape cookies
                ns_cookies = self._cookies_from_attrs_set(
                    parse_ns_headers(ns_hdrs), request)
            except Exception:
                _warn_unhandled_exception()
                ns_cookies = []
            self._process_rfc2109_cookies(ns_cookies)

            # Look for Netscape cookies (from Set-Cookie headers) that match
            # corresponding RFC 2965 cookies (from Set-Cookie2 headers).
            # For each match, keep the RFC 2965 cookie and ignore the Netscape
            # cookie (RFC 2965 section 9.1).  Actually, RFC 2109 cookies are
            # bundled in with the Netscape cookies for this purpose, which is
            # reasonable behaviour.
            if rfc2965:
                lookup = {}
                for cookie in cookies:
                    lookup[(cookie.domain, cookie.path, cookie.name)] = None

                def no_matching_rfc2965(ns_cookie, lookup=lookup):
                    key = ns_cookie.domain, ns_cookie.path, ns_cookie.name
                    return key not in lookup
                ns_cookies = filter(no_matching_rfc2965, ns_cookies)

            if ns_cookies:
                cookies.extend(ns_cookies)

        return cookies

    def set_cookie_if_ok(self, cookie, request):
        """Set a cookie if policy says it's OK to do so."""
        self._cookies_lock.acquire()
        try:
            self._policy._now = self._now = int(time.time())

            if self._policy.set_ok(cookie, request):
                self.set_cookie(cookie)


        finally:
            self._cookies_lock.release()

    def set_cookie(self, cookie):
        """Set a cookie, without checking whether or not it should be set."""
        c = self._cookies
        self._cookies_lock.acquire()
        try:
            if cookie.domain not in c: c[cookie.domain] = {}
            c2 = c[cookie.domain]
            if cookie.path not in c2: c2[cookie.path] = {}
            c3 = c2[cookie.path]
            c3[cookie.name] = cookie
        finally:
            self._cookies_lock.release()

    def extract_cookies(self, response, request):
        """Extract cookies from response, where allowable given the request."""
        _debug("extract_cookies: %s", response.info())
        self._cookies_lock.acquire()
        try:
            for cookie in self.make_cookies(response, request):
                if self._policy.set_ok(cookie, request):
                    _debug(" setting cookie: %s", cookie)
                    self.set_cookie(cookie)
        finally:
            self._cookies_lock.release()

    def clear(self, domain=None, path=None, name=None):
        """Clear some cookies.

        Invoking this method without arguments will clear all cookies.  If
        given a single argument, only cookies belonging to that domain will be
        removed.  If given two arguments, cookies belonging to the specified
        path within that domain are removed.  If given three arguments, then
        the cookie with the specified name, path and domain is removed.

        Raises KeyError if no matching cookie exists.

        """
        if name is not None:
            if (domain is None) or (path is None):
                raise ValueError(
                    "domain and path must be given to remove a cookie by name")
            del self._cookies[domain][path][name]
        elif path is not None:
            if domain is None:
                raise ValueError(
                    "domain must be given to remove cookies by path")
            del self._cookies[domain][path]
        elif domain is not None:
            del self._cookies[domain]
        else:
            self._cookies = {}

    def clear_session_cookies(self):
        """Discard all session cookies.

        Note that the .save() method won't save session cookies anyway, unless
        you ask otherwise by passing a true ignore_discard argument.

        """
        self._cookies_lock.acquire()
        try:
            for cookie in self:
                if cookie.discard:
                    self.clear(cookie.domain, cookie.path, cookie.name)
        finally:
            self._cookies_lock.release()

    def clear_expired_cookies(self):
        """Discard all expired cookies.

        You probably don't need to call this method: expired cookies are never
        sent back to the server (provided you're using DefaultCookiePolicy),
        this method is called by CookieJar itself every so often, and the
        .save() method won't save expired cookies anyway (unless you ask
        otherwise by passing a true ignore_expires argument).

        """
        self._cookies_lock.acquire()
        try:
            now = time.time()
            for cookie in self:
                if cookie.is_expired(now):
                    self.clear(cookie.domain, cookie.path, cookie.name)
        finally:
            self._cookies_lock.release()

    def __iter__(self):
        return deepvalues(self._cookies)

    def __len__(self):
        """Return number of contained cookies."""
        i = 0
        for cookie in self: i = i + 1
        return i

    def __repr__(self):
        r = []
        for cookie in self: r.append(repr(cookie))
        return "<%s[%s]>" % (self.__class__.__name__, ", ".join(r))

    def __str__(self):
        r = []
        for cookie in self: r.append(str(cookie))
        return "<%s[%s]>" % (self.__class__.__name__, ", ".join(r))


# derives from OSError for backwards-compatibility with Python 2.4.0
class LoadError(OSError): pass

class FileCookieJar(CookieJar):
    """CookieJar that can be loaded from and saved to a file."""

    def __init__(self, filename=None, delayload=False, policy=None):
        """
        Cookies are NOT loaded from the named file until either the .load() or
        .revert() method is called.

        """
        CookieJar.__init__(self, policy)
        if filename is not None:
            filename = os.fspath(filename)
        self.filename = filename
        self.delayload = bool(delayload)

    def save(self, filename=None, ignore_discard=False, ignore_expires=False):
        """Save cookies to a file."""
        raise NotImplementedError()

    def load(self, filename=None, ignore_discard=False, ignore_expires=False):
        """Load cookies from a file."""
        if filename is None:
            if self.filename is not None: filename = self.filename
            else: raise ValueError(MISSING_FILENAME_TEXT)

        with open(filename) as f:
            self._really_load(f, filename, ignore_discard, ignore_expires)

    def revert(self, filename=None,
               ignore_discard=False, ignore_expires=False):
        """Clear all cookies and reload cookies from a saved file.

        Raises LoadError (or OSError) if reversion is not successful; the
        object's state will not be altered if this happens.

        """
        if filename is None:
            if self.filename is not None: filename = self.filename
            else: raise ValueError(MISSING_FILENAME_TEXT)

        self._cookies_lock.acquire()
        try:

            old_state = copy.deepcopy(self._cookies)
            self._cookies = {}
            try:
                self.load(filename, ignore_discard, ignore_expires)
            except OSError:
                self._cookies = old_state
                raise

        finally:
            self._cookies_lock.release()


def lwp_cookie_str(cookie):
    """Return string representation of Cookie in the LWP cookie file format.

    Actually, the format is extended a bit -- see module docstring.

    """
    h = [(cookie.name, cookie.value),
         ("path", cookie.path),
         ("domain", cookie.domain)]
    if cookie.port is not None: h.append(("port", cookie.port))
    if cookie.path_specified: h.append(("path_spec", None))
    if cookie.port_specified: h.append(("port_spec", None))
    if cookie.domain_initial_dot: h.append(("domain_dot", None))
    if cookie.secure: h.append(("secure", None))
    if cookie.expires: h.append(("expires",
                               time2isoz(float(cookie.expires))))
    if cookie.discard: h.append(("discard", None))
    if cookie.comment: h.append(("comment", cookie.comment))
    if cookie.comment_url: h.append(("commenturl", cookie.comment_url))

    keys = sorted(cookie._rest.keys())
    for k in keys:
        h.append((k, str(cookie._rest[k])))

    h.append(("version", str(cookie.version)))

    return join_header_words([h])

class LWPCookieJar(FileCookieJar):
    """
    The LWPCookieJar saves a sequence of "Set-Cookie3" lines.
    "Set-Cookie3" is the format used by the libwww-perl library, not known
    to be compatible with any browser, but which is easy to read and
    doesn't lose information about RFC 2965 cookies.

    Additional methods

    as_lwp_str(ignore_discard=True, ignore_expired=True)

    """

    def as_lwp_str(self, ignore_discard=True, ignore_expires=True):
        """Return cookies as a string of "\\n"-separated "Set-Cookie3" headers.

        ignore_discard and ignore_expires: see docstring for FileCookieJar.save

        """
        now = time.time()
        r = []
        for cookie in self:
            if not ignore_discard and cookie.discard:
                continue
            if not ignore_expires and cookie.is_expired(now):
                continue
            r.append("Set-Cookie3: %s" % lwp_cookie_str(cookie))
        return "\n".join(r+[""])

    def save(self, filename=None, ignore_discard=False, ignore_expires=False):
        if filename is None:
            if self.filename is not None: filename = self.filename
            else: raise ValueError(MISSING_FILENAME_TEXT)

        with os.fdopen(
            os.open(filename, os.O_CREAT | os.O_WRONLY | os.O_TRUNC, 0o600),
            'w',
        ) as f:
            # There really isn't an LWP Cookies 2.0 format, but this indicates
            # that there is extra information in here (domain_dot and
            # port_spec) while still being compatible with libwww-perl, I hope.
            f.write("#LWP-Cookies-2.0\n")
            f.write(self.as_lwp_str(ignore_discard, ignore_expires))

    def _really_load(self, f, filename, ignore_discard, ignore_expires):
        magic = f.readline()
        if not self.magic_re.search(magic):
            msg = ("%r does not look like a Set-Cookie3 (LWP) format "
                   "file" % filename)
            raise LoadError(msg)

        now = time.time()

        header = "Set-Cookie3:"
        boolean_attrs = ("port_spec", "path_spec", "domain_dot",
                         "secure", "discard")
        value_attrs = ("version",
                       "port", "path", "domain",
                       "expires",
                       "comment", "commenturl")

        try:
            while (line := f.readline()) != "":
                if not line.startswith(header):
                    continue
                line = line[len(header):].strip()

                for data in split_header_words([line]):
                    name, value = data[0]
                    standard = {}
                    rest = {}
                    for k in boolean_attrs:
                        standard[k] = False
                    for k, v in data[1:]:
                        if k is not None:
                            lc = k.lower()
                        else:
                            lc = None
                        # don't lose case distinction for unknown fields
                        if (lc in value_attrs) or (lc in boolean_attrs):
                            k = lc
                        if k in boolean_attrs:
                            if v is None: v = True
                            standard[k] = v
                        elif k in value_attrs:
                            standard[k] = v
                        else:
                            rest[k] = v

                    h = standard.get
                    expires = h("expires")
                    discard = h("discard")
                    if expires is not None:
                        expires = iso2time(expires)
                    if expires is None:
                        discard = True
                    domain = h("domain")
                    domain_specified = domain.startswith(".")
                    c = Cookie(h("version"), name, value,
                               h("port"), h("port_spec"),
                               domain, domain_specified, h("domain_dot"),
                               h("path"), h("path_spec"),
                               h("secure"),
                               expires,
                               discard,
                               h("comment"),
                               h("commenturl"),
                               rest)
                    if not ignore_discard and c.discard:
                        continue
                    if not ignore_expires and c.is_expired(now):
                        continue
                    self.set_cookie(c)
        except OSError:
            raise
        except Exception:
            _warn_unhandled_exception()
            raise LoadError("invalid Set-Cookie3 format file %r: %r" %
                            (filename, line))


class MozillaCookieJar(FileCookieJar):
    """

    WARNING: you may want to backup your browser's cookies file if you use
    this class to save cookies.  I *think* it works, but there have been
    bugs in the past!

    This class differs from CookieJar only in the format it uses to save and
    load cookies to and from a file.  This class uses the Mozilla/Netscape
    `cookies.txt' format.  curl and lynx use this file format, too.

    Don't expect cookies saved while the browser is running to be noticed by
    the browser (in fact, Mozilla on unix will overwrite your saved cookies if
    you change them on disk while it's running; on Windows, you probably can't
    save at all while the browser is running).

    Note that the Mozilla/Netscape format will downgrade RFC2965 cookies to
    Netscape cookies on saving.

    In particular, the cookie version and port number information is lost,
    together with information about whether or not Path, Port and Discard were
    specified by the Set-Cookie2 (or Set-Cookie) header, and whether or not the
    domain as set in the HTTP header started with a dot (yes, I'm aware some
    domains in Netscape files start with a dot and some don't -- trust me, you
    really don't want to know any more about this).

    Note that though Mozilla and Netscape use the same format, they use
    slightly different headers.  The class saves cookies using the Netscape
    header by default (Mozilla can cope with that).

    """

    def _really_load(self, f, filename, ignore_discard, ignore_expires):
        now = time.time()

        if not NETSCAPE_MAGIC_RGX.match(f.readline()):
            raise LoadError(
                "%r does not look like a Netscape format cookies file" %
                filename)

        try:
            while (line := f.readline()) != "":
                rest = {}

                # httponly is a cookie flag as defined in rfc6265
                # when encoded in a netscape cookie file,
                # the line is prepended with "#HttpOnly_"
                if line.startswith(HTTPONLY_PREFIX):
                    rest[HTTPONLY_ATTR] = ""
                    line = line[len(HTTPONLY_PREFIX):]

                # last field may be absent, so keep any trailing tab
                if line.endswith("\n"): line = line[:-1]

                # skip comments and blank lines XXX what is $ for?
                if (line.strip().startswith(("#", "$")) or
                    line.strip() == ""):
                    continue

                domain, domain_specified, path, secure, expires, name, value = \
                        line.split("\t")
                secure = (secure == "TRUE")
                domain_specified = (domain_specified == "TRUE")
                if name == "":
                    # cookies.txt regards 'Set-Cookie: foo' as a cookie
                    # with no name, whereas http.cookiejar regards it as a
                    # cookie with no value.
                    name = value
                    value = None

                initial_dot = domain.startswith(".")
                assert domain_specified == initial_dot

                discard = False
                if expires == "":
                    expires = None
                    discard = True

                # assume path_specified is false
                c = Cookie(0, name, value,
                           None, False,
                           domain, domain_specified, initial_dot,
                           path, False,
                           secure,
                           expires,
                           discard,
                           None,
                           None,
                           rest)
                if not ignore_discard and c.discard:
                    continue
                if not ignore_expires and c.is_expired(now):
                    continue
                self.set_cookie(c)

        except OSError:
            raise
        except Exception:
            _warn_unhandled_exception()
            raise LoadError("invalid Netscape format cookies file %r: %r" %
                            (filename, line))

    def save(self, filename=None, ignore_discard=False, ignore_expires=False):
        if filename is None:
            if self.filename is not None: filename = self.filename
            else: raise ValueError(MISSING_FILENAME_TEXT)

        with os.fdopen(
            os.open(filename, os.O_CREAT | os.O_WRONLY | os.O_TRUNC, 0o600),
            'w',
        ) as f:
            f.write(NETSCAPE_HEADER_TEXT)
            now = time.time()
            for cookie in self:
                domain = cookie.domain
                if not ignore_discard and cookie.discard:
                    continue
                if not ignore_expires and cookie.is_expired(now):
                    continue
                if cookie.secure: secure = "TRUE"
                else: secure = "FALSE"
                if domain.startswith("."): initial_dot = "TRUE"
                else: initial_dot = "FALSE"
                if cookie.expires is not None:
                    expires = str(cookie.expires)
                else:
                    expires = ""
                if cookie.value is None:
                    # cookies.txt regards 'Set-Cookie: foo' as a cookie
                    # with no name, whereas http.cookiejar regards it as a
                    # cookie with no value.
                    name = ""
                    value = cookie.name
                else:
                    name = cookie.name
                    value = cookie.value
                if cookie.has_nonstandard_attr(HTTPONLY_ATTR):
                    domain = HTTPONLY_PREFIX + domain
                f.write(
                    "\t".join([domain, initial_dot, cookie.path,
                               secure, expires, name, value])+
                    "\n")
```
