## Supplementary software v0.2.1 for "Virtual control arms for paediatric myopia trials: external validation of axial-elongation models": cookies.py

```
####
# Copyright 2000 by Timothy O'Malley <timo@alum.mit.edu>
#
#                All Rights Reserved
#
# Permission to use, copy, modify, and distribute this software
# and its documentation for any purpose and without fee is hereby
# granted, provided that the above copyright notice appear in all
# copies and that both that copyright notice and this permission
# notice appear in supporting documentation, and that the name of
# Timothy O'Malley  not be used in advertising or publicity
# pertaining to distribution of the software without specific, written
# prior permission.
#
# Timothy O'Malley DISCLAIMS ALL WARRANTIES WITH REGARD TO THIS
# SOFTWARE, INCLUDING ALL IMPLIED WARRANTIES OF MERCHANTABILITY
# AND FITNESS, IN NO EVENT SHALL Timothy O'Malley BE LIABLE FOR
# ANY SPECIAL, INDIRECT OR CONSEQUENTIAL DAMAGES OR ANY DAMAGES
# WHATSOEVER RESULTING FROM LOSS OF USE, DATA OR PROFITS,
# WHETHER IN AN ACTION OF CONTRACT, NEGLIGENCE OR OTHER TORTIOUS
# ACTION, ARISING OUT OF OR IN CONNECTION WITH THE USE OR
# PERFORMANCE OF THIS SOFTWARE.
#
####
#
# Id: Cookie.py,v 2.29 2000/08/23 05:28:49 timo Exp
#   by Timothy O'Malley <timo@alum.mit.edu>
#
#  Cookie.py is a Python module for the handling of HTTP
#  cookies as a Python dictionary.  See RFC 2109 for more
#  information on cookies.
#
#  The original idea to treat Cookies as a dictionary came from
#  Dave Mitchell (davem@magnet.com) in 1995, when he released the
#  first version of nscookie.py.
#
####

r"""
Here's a sample session to show how to use this module.
At the moment, this is the only documentation.

The Basics
----------

Importing is easy...

   >>> from http import cookies

Most of the time you start by creating a cookie.

   >>> C = cookies.SimpleCookie()

Once you've created your Cookie, you can add values just as if it were
a dictionary.

   >>> C = cookies.SimpleCookie()
   >>> C["fig"] = "newton"
   >>> C["sugar"] = "wafer"
   >>> C.output()
   'Set-Cookie: fig=newton\r\nSet-Cookie: sugar=wafer'

Notice that the printable representation of a Cookie is the
appropriate format for a Set-Cookie: header.  This is the
default behavior.  You can change the header and printed
attributes by using the .output() function

   >>> C = cookies.SimpleCookie()
   >>> C["rocky"] = "road"
   >>> C["rocky"]["path"] = "/cookie"
   >>> print(C.output(header="Cookie:"))
   Cookie: rocky=road; Path=/cookie
   >>> print(C.output(attrs=[], header="Cookie:"))
   Cookie: rocky=road

The load() method of a Cookie extracts cookies from a string.  In a
CGI script, you would use this method to extract the cookies from the
HTTP_COOKIE environment variable.

   >>> C = cookies.SimpleCookie()
   >>> C.load("chips=ahoy; vienna=finger")
   >>> C.output()
   'Set-Cookie: chips=ahoy\r\nSet-Cookie: vienna=finger'

The load() method is darn-tootin smart about identifying cookies
within a string.  Escaped quotation marks, nested semicolons, and other
such trickeries do not confuse it.

   >>> C = cookies.SimpleCookie()
   >>> C.load('keebler="E=everybody; L=\\"Loves\\"; fudge=\\012;";')
   >>> print(C)
   Set-Cookie: keebler="E=everybody; L=\"Loves\"; fudge=\012;"

Each element of the Cookie also supports all of the RFC 2109
Cookie attributes.  Here's an example which sets the Path
attribute.

   >>> C = cookies.SimpleCookie()
   >>> C["oreo"] = "doublestuff"
   >>> C["oreo"]["path"] = "/"
   >>> print(C)
   Set-Cookie: oreo=doublestuff; Path=/

Each dictionary element has a 'value' attribute, which gives you
back the value associated with the key.

   >>> C = cookies.SimpleCookie()
   >>> C["twix"] = "none for you"
   >>> C["twix"].value
   'none for you'

The SimpleCookie expects that all values should be standard strings.
Just to be sure, SimpleCookie invokes the str() builtin to convert
the value to a string, when the values are set dictionary-style.

   >>> C = cookies.SimpleCookie()
   >>> C["number"] = 7
   >>> C["string"] = "seven"
   >>> C["number"].value
   '7'
   >>> C["string"].value
   'seven'
   >>> C.output()
   'Set-Cookie: number=7\r\nSet-Cookie: string=seven'

Finis.
"""

#
# Import our required modules
#
import re
import string
import types

__all__ = ["CookieError", "BaseCookie", "SimpleCookie"]

_nulljoin = ''.join
_semispacejoin = '; '.join
_spacejoin = ' '.join

#
# Define an exception visible to External modules
#
class CookieError(Exception):
    pass


# These quoting routines conform to the RFC2109 specification, which in
# turn references the character definitions from RFC2068.  They provide
# a two-way quoting algorithm.  Any non-text character is translated
# into a 4 character sequence: a forward-slash followed by the
# three-digit octal equivalent of the character.  Any '\' or '"' is
# quoted with a preceding '\' slash.
# Because of the way browsers really handle cookies (as opposed to what
# the RFC says) we also encode "," and ";".
#
# These are taken from RFC2068 and RFC2109.
#       _LegalChars       is the list of chars which don't require "'s
#       _Translator       hash-table for fast quoting
#
_LegalChars = string.ascii_letters + string.digits + "!#$%&'*+-.^_`|~:"
_UnescapedChars = _LegalChars + ' ()/<=>?@[]{}'

_Translator = {n: '\\%03o' % n
               for n in set(range(256)) - set(map(ord, _UnescapedChars))}
_Translator.update({
    ord('"'): '\\"',
    ord('\\'): '\\\\',
})

_is_legal_key = re.compile('[%s]+' % re.escape(_LegalChars)).fullmatch

def _quote(str):
    r"""Quote a string for use in a cookie header.

    If the string does not need to be double-quoted, then just return the
    string.  Otherwise, surround the string in doublequotes and quote
    (with a \) special characters.
    """
    if str is None or _is_legal_key(str):
        return str
    else:
        return '"' + str.translate(_Translator) + '"'


_unquote_sub = re.compile(r'\\(?:([0-3][0-7][0-7])|(.))').sub

def _unquote_replace(m):
    if m[1]:
        return chr(int(m[1], 8))
    else:
        return m[2]

def _unquote(str):
    # If there aren't any doublequotes,
    # then there can't be any special characters.  See RFC 2109.
    if str is None or len(str) < 2:
        return str
    if str[0] != '"' or str[-1] != '"':
        return str

    # We have to assume that we must decode this string.
    # Down to work.

    # Remove the "s
    str = str[1:-1]

    # Check for special sequences.  Examples:
    #    \012 --> \n
    #    \"   --> "
    #
    return _unquote_sub(_unquote_replace, str)

# The _getdate() routine is used to set the expiration time in the cookie's HTTP
# header.  By default, _getdate() returns the current time in the appropriate
# "expires" format for a Set-Cookie header.  The one optional argument is an
# offset from now, in seconds.  For example, an offset of -3600 means "one hour
# ago".  The offset may be a floating-point number.
#

_weekdayname = ['Mon', 'Tue', 'Wed', 'Thu', 'Fri', 'Sat', 'Sun']

_monthname = [None,
              'Jan', 'Feb', 'Mar', 'Apr', 'May', 'Jun',
              'Jul', 'Aug', 'Sep', 'Oct', 'Nov', 'Dec']

def _getdate(future=0, weekdayname=_weekdayname, monthname=_monthname):
    from time import gmtime, time
    now = time()
    year, month, day, hh, mm, ss, wd, y, z = gmtime(now + future)
    return "%s, %02d %3s %4d %02d:%02d:%02d GMT" % \
           (weekdayname[wd], day, monthname[month], year, hh, mm, ss)


class Morsel(dict):
    """A class to hold ONE (key, value) pair.

    In a cookie, each such pair may have several attributes, so this class is
    used to keep the attributes associated with the appropriate key,value pair.
    This class also includes a coded_value attribute, which is used to hold
    the network representation of the value.
    """
    # RFC 2109 lists these attributes as reserved:
    #   path       comment         domain
    #   max-age    secure      version
    #
    # For historical reasons, these attributes are also reserved:
    #   expires
    #
    # This is an extension from Microsoft:
    #   httponly
    #
    # This dictionary provides a mapping from the lowercase
    # variant on the left to the appropriate traditional
    # formatting on the right.
    _reserved = {
        "expires"  : "expires",
        "path"     : "Path",
        "comment"  : "Comment",
        "domain"   : "Domain",
        "max-age"  : "Max-Age",
        "secure"   : "Secure",
        "httponly" : "HttpOnly",
        "version"  : "Version",
        "samesite" : "SameSite",
    }

    _flags = {'secure', 'httponly'}

    def __init__(self):
        # Set defaults
        self._key = self._value = self._coded_value = None

        # Set default attributes
        for key in self._reserved:
            dict.__setitem__(self, key, "")

    @property
    def key(self):
        return self._key

    @property
    def value(self):
        return self._value

    @property
    def coded_value(self):
        return self._coded_value

    def __setitem__(self, K, V):
        K = K.lower()
        if not K in self._reserved:
            raise CookieError("Invalid attribute %r" % (K,))
        dict.__setitem__(self, K, V)

    def setdefault(self, key, val=None):
        key = key.lower()
        if key not in self._reserved:
            raise CookieError("Invalid attribute %r" % (key,))
        return dict.setdefault(self, key, val)

    def __eq__(self, morsel):
        if not isinstance(morsel, Morsel):
            return NotImplemented
        return (dict.__eq__(self, morsel) and
                self._value == morsel._value and
                self._key == morsel._key and
                self._coded_value == morsel._coded_value)

    __ne__ = object.__ne__

    def copy(self):
        morsel = Morsel()
        dict.update(morsel, self)
        morsel.__dict__.update(self.__dict__)
        return morsel

    def update(self, values):
        data = {}
        for key, val in dict(values).items():
            key = key.lower()
            if key not in self._reserved:
                raise CookieError("Invalid attribute %r" % (key,))
            data[key] = val
        dict.update(self, data)

    def isReservedKey(self, K):
        return K.lower() in self._reserved

    def set(self, key, val, coded_val):
        if key.lower() in self._reserved:
            raise CookieError('Attempt to set a reserved key %r' % (key,))
        if not _is_legal_key(key):
            raise CookieError('Illegal key %r' % (key,))

        # It's a good key, so save it.
        self._key = key
        self._value = val
        self._coded_value = coded_val

    def __getstate__(self):
        return {
            'key': self._key,
            'value': self._value,
            'coded_value': self._coded_value,
        }

    def __setstate__(self, state):
        self._key = state['key']
        self._value = state['value']
        self._coded_value = state['coded_value']

    def output(self, attrs=None, header="Set-Cookie:"):
        return "%s %s" % (header, self.OutputString(attrs))

    __str__ = output

    def __repr__(self):
        return '<%s: %s>' % (self.__class__.__name__, self.OutputString())

    def js_output(self, attrs=None):
        # Print javascript
        return """
        <script type="text/javascript">
        <!-- begin hiding
        document.cookie = \"%s\";
        // end hiding -->
        </script>
        """ % (self.OutputString(attrs).replace('"', r'\"'))

    def OutputString(self, attrs=None):
        # Build up our result
        #
        result = []
        append = result.append

        # First, the key=value pair
        append("%s=%s" % (self.key, self.coded_value))

        # Now add any defined attributes
        if attrs is None:
            attrs = self._reserved
        items = sorted(self.items())
        for key, value in items:
            if value == "":
                continue
            if key not in attrs:
                continue
            if key == "expires" and isinstance(value, int):
                append("%s=%s" % (self._reserved[key], _getdate(value)))
            elif key == "max-age" and isinstance(value, int):
                append("%s=%d" % (self._reserved[key], value))
            elif key == "comment" and isinstance(value, str):
                append("%s=%s" % (self._reserved[key], _quote(value)))
            elif key in self._flags:
                if value:
                    append(str(self._reserved[key]))
            else:
                append("%s=%s" % (self._reserved[key], value))

        # Return the result
        return _semispacejoin(result)

    __class_getitem__ = classmethod(types.GenericAlias)


#
# Pattern for finding cookie
#
# This used to be strict parsing based on the RFC2109 and RFC2068
# specifications.  I have since discovered that MSIE 3.0x doesn't
# follow the character rules outlined in those specs.  As a
# result, the parsing rules here are less strict.
#

_LegalKeyChars  = r"\w\d!#%&'~_`><@,:/\$\*\+\-\.\^\|\)\(\?\}\{\="
_LegalValueChars = _LegalKeyChars + r'\[\]'
_CookiePattern = re.compile(r"""
    \s*                            # Optional whitespace at start of cookie
    (?P<key>                       # Start of group 'key'
    [""" + _LegalKeyChars + r"""]+?   # Any word of at least one letter
    )                              # End of group 'key'
    (                              # Optional group: there may not be a value.
    \s*=\s*                          # Equal Sign
    (?P<val>                         # Start of group 'val'
    "(?:[^\\"]|\\.)*"                  # Any double-quoted string
    |                                  # or
    # Special case for "expires" attr
    (\w{3,6}day|\w{3}),\s              # Day of the week or abbreviated day
    [\w\d\s-]{9,11}\s[\d:]{8}\sGMT     # Date and time in specific format
    |                                  # or
    [""" + _LegalValueChars + r"""]*      # Any word or empty string
    )                                # End of group 'val'
    )?                             # End of optional value group
    \s*                            # Any number of spaces.
    (\s+|;|$)                      # Ending either at space, semicolon, or EOS.
    """, re.ASCII | re.VERBOSE)    # re.ASCII may be removed if safe.


# At long last, here is the cookie class.  Using this class is almost just like
# using a dictionary.  See this module's docstring for example usage.
#
class BaseCookie(dict):
    """A container class for a set of Morsels."""

    def value_decode(self, val):
        """real_value, coded_value = value_decode(STRING)
        Called prior to setting a cookie's value from the network
        representation.  The VALUE is the value read from HTTP
        header.
        Override this function to modify the behavior of cookies.
        """
        return val, val

    def value_encode(self, val):
        """real_value, coded_value = value_encode(VALUE)
        Called prior to setting a cookie's value from the dictionary
        representation.  The VALUE is the value being assigned.
        Override this function to modify the behavior of cookies.
        """
        strval = str(val)
        return strval, strval

    def __init__(self, input=None):
        if input:
            self.load(input)

    def __set(self, key, real_value, coded_value):
        """Private method for setting a cookie's value"""
        M = self.get(key, Morsel())
        M.set(key, real_value, coded_value)
        dict.__setitem__(self, key, M)

    def __setitem__(self, key, value):
        """Dictionary style assignment."""
        if isinstance(value, Morsel):
            # allow assignment of constructed Morsels (e.g. for pickling)
            dict.__setitem__(self, key, value)
        else:
            rval, cval = self.value_encode(value)
            self.__set(key, rval, cval)

    def output(self, attrs=None, header="Set-Cookie:", sep="\015\012"):
        """Return a string suitable for HTTP."""
        result = []
        items = sorted(self.items())
        for key, value in items:
            result.append(value.output(attrs, header))
        return sep.join(result)

    __str__ = output

    def __repr__(self):
        l = []
        items = sorted(self.items())
        for key, value in items:
            l.append('%s=%s' % (key, repr(value.value)))
        return '<%s: %s>' % (self.__class__.__name__, _spacejoin(l))

    def js_output(self, attrs=None):
        """Return a string suitable for JavaScript."""
        result = []
        items = sorted(self.items())
        for key, value in items:
            result.append(value.js_output(attrs))
        return _nulljoin(result)

    def load(self, rawdata):
        """Load cookies from a string (presumably HTTP_COOKIE) or
        from a dictionary.  Loading cookies from a dictionary 'd'
        is equivalent to calling:
            map(Cookie.__setitem__, d.keys(), d.values())
        """
        if isinstance(rawdata, str):
            self.__parse_string(rawdata)
        else:
            # self.update() wouldn't call our custom __setitem__
            for key, value in rawdata.items():
                self[key] = value
        return

    def __parse_string(self, str, patt=_CookiePattern):
        i = 0                 # Our starting point
        n = len(str)          # Length of string
        parsed_items = []     # Parsed (type, key, value) triples
        morsel_seen = False   # A key=value pair was previously encountered

        TYPE_ATTRIBUTE = 1
        TYPE_KEYVALUE = 2

        # We first parse the whole cookie string and reject it if it's
        # syntactically invalid (this helps avoid some classes of injection
        # attacks).
        while 0 <= i < n:
            # Start looking for a cookie
            match = patt.match(str, i)
            if not match:
                # No more cookies
                break

            key, value = match.group("key"), match.group("val")
            i = match.end(0)

            if key[0] == "$":
                if not morsel_seen:
                    # We ignore attributes which pertain to the cookie
                    # mechanism as a whole, such as "$Version".
                    # See RFC 2965. (Does anyone care?)
                    continue
                parsed_items.append((TYPE_ATTRIBUTE, key[1:], value))
            elif key.lower() in Morsel._reserved:
                if not morsel_seen:
                    # Invalid cookie string
                    return
                if value is None:
                    if key.lower() in Morsel._flags:
                        parsed_items.append((TYPE_ATTRIBUTE, key, True))
                    else:
                        # Invalid cookie string
                        return
                else:
                    parsed_items.append((TYPE_ATTRIBUTE, key, _unquote(value)))
            elif value is not None:
                parsed_items.append((TYPE_KEYVALUE, key, self.value_decode(value)))
                morsel_seen = True
            else:
                # Invalid cookie string
                return

        # The cookie string is valid, apply it.
        M = None         # current morsel
        for tp, key, value in parsed_items:
            if tp == TYPE_ATTRIBUTE:
                assert M is not None
                M[key] = value
            else:
                assert tp == TYPE_KEYVALUE
                rval, cval = value
                self.__set(key, rval, cval)
                M = self[key]


class SimpleCookie(BaseCookie):
    """
    SimpleCookie supports strings as cookie values.  When setting
    the value using the dictionary assignment notation, SimpleCookie
    calls the builtin str() to convert the value to a string.  Values
    received from HTTP are kept as strings.
    """
    def value_decode(self, val):
        return _unquote(val), val

    def value_encode(self, val):
        strval = str(val)
        return strval, _quote(strval)
```
