## Supplementary software v0.2.1 for "Virtual control arms for paediatric myopia trials: external validation of axial-elongation models": server.py

```
"""HTTP server classes.

Note: BaseHTTPRequestHandler doesn't implement any HTTP request; see
SimpleHTTPRequestHandler for simple implementations of GET, HEAD and POST,
and (deprecated) CGIHTTPRequestHandler for CGI scripts.

It does, however, optionally implement HTTP/1.1 persistent connections.

Notes on CGIHTTPRequestHandler
------------------------------

This class is deprecated. It implements GET and POST requests to cgi-bin scripts.

If the os.fork() function is not present (Windows), subprocess.Popen() is used,
with slightly altered but never documented semantics.  Use from a threaded
process is likely to trigger a warning at os.fork() time.

In all cases, the implementation is intentionally naive -- all
requests are executed synchronously.

SECURITY WARNING: DON'T USE THIS CODE UNLESS YOU ARE INSIDE A FIREWALL
-- it may execute arbitrary Python code or external programs.

Note that status code 200 is sent prior to execution of a CGI script, so
scripts cannot send other status codes such as 302 (redirect).

XXX To do:

- log requests even later (to capture byte count)
- log user-agent header and other interesting goodies
- send error log to separate file
"""


# See also:
#
# HTTP Working Group                                        T. Berners-Lee
# INTERNET-DRAFT                                            R. T. Fielding
# <draft-ietf-http-v10-spec-00.txt>                     H. Frystyk Nielsen
# Expires September 8, 1995                                  March 8, 1995
#
# URL: http://www.ics.uci.edu/pub/ietf/http/draft-ietf-http-v10-spec-00.txt
#
# and
#
# Network Working Group                                      R. Fielding
# Request for Comments: 2616                                       et al
# Obsoletes: 2068                                              June 1999
# Category: Standards Track
#
# URL: http://www.faqs.org/rfcs/rfc2616.html

# Log files
# ---------
#
# Here's a quote from the NCSA httpd docs about log file format.
#
# | The logfile format is as follows. Each line consists of:
# |
# | host rfc931 authuser [DD/Mon/YYYY:hh:mm:ss] "request" ddd bbbb
# |
# |        host: Either the DNS name or the IP number of the remote client
# |        rfc931: Any information returned by identd for this person,
# |                - otherwise.
# |        authuser: If user sent a userid for authentication, the user name,
# |                  - otherwise.
# |        DD: Day
# |        Mon: Month (calendar name)
# |        YYYY: Year
# |        hh: hour (24-hour format, the machine's timezone)
# |        mm: minutes
# |        ss: seconds
# |        request: The first line of the HTTP request as sent by the client.
# |        ddd: the status code returned by the server, - if not available.
# |        bbbb: the total number of bytes sent,
# |              *not including the HTTP/1.0 header*, - if not available
# |
# | You can determine the name of the file accessed through request.
#
# (Actually, the latter is only true if you know the server configuration
# at the time the request was made!)

__version__ = "0.6"

__all__ = [
    "HTTPServer", "ThreadingHTTPServer", "BaseHTTPRequestHandler",
    "SimpleHTTPRequestHandler", "CGIHTTPRequestHandler",
]

import copy
import datetime
import email.utils
import html
import http.client
import io
import itertools
import mimetypes
import os
import posixpath
import select
import shutil
import socket # For gethostbyaddr()
import socketserver
import sys
import time
import urllib.parse

from http import HTTPStatus


# Default error message template
DEFAULT_ERROR_MESSAGE = """\
<!DOCTYPE HTML>
<html lang="en">
    <head>
        <meta charset="utf-8">
        <title>Error response</title>
    </head>
    <body>
        <h1>Error response</h1>
        <p>Error code: %(code)d</p>
        <p>Message: %(message)s.</p>
        <p>Error code explanation: %(code)s - %(explain)s.</p>
    </body>
</html>
"""

DEFAULT_ERROR_CONTENT_TYPE = "text/html;charset=utf-8"

class HTTPServer(socketserver.TCPServer):

    allow_reuse_address = 1    # Seems to make sense in testing environment

    def server_bind(self):
        """Override server_bind to store the server name."""
        socketserver.TCPServer.server_bind(self)
        host, port = self.server_address[:2]
        self.server_name = socket.getfqdn(host)
        self.server_port = port


class ThreadingHTTPServer(socketserver.ThreadingMixIn, HTTPServer):
    daemon_threads = True


class BaseHTTPRequestHandler(socketserver.StreamRequestHandler):

    """HTTP request handler base class.

    The following explanation of HTTP serves to guide you through the
    code as well as to expose any misunderstandings I may have about
    HTTP (so you don't need to read the code to figure out I'm wrong
    :-).

    HTTP (HyperText Transfer Protocol) is an extensible protocol on
    top of a reliable stream transport (e.g. TCP/IP).  The protocol
    recognizes three parts to a request:

    1. One line identifying the request type and path
    2. An optional set of RFC-822-style headers
    3. An optional data part

    The headers and data are separated by a blank line.

    The first line of the request has the form

    <command> <path> <version>

    where <command> is a (case-sensitive) keyword such as GET or POST,
    <path> is a string containing path information for the request,
    and <version> should be the string "HTTP/1.0" or "HTTP/1.1".
    <path> is encoded using the URL encoding scheme (using %xx to signify
    the ASCII character with hex code xx).

    The specification specifies that lines are separated by CRLF but
    for compatibility with the widest range of clients recommends
    servers also handle LF.  Similarly, whitespace in the request line
    is treated sensibly (allowing multiple spaces between components
    and allowing trailing whitespace).

    Similarly, for output, lines ought to be separated by CRLF pairs
    but most clients grok LF characters just fine.

    If the first line of the request has the form

    <command> <path>

    (i.e. <version> is left out) then this is assumed to be an HTTP
    0.9 request; this form has no optional headers and data part and
    the reply consists of just the data.

    The reply form of the HTTP 1.x protocol again has three parts:

    1. One line giving the response code
    2. An optional set of RFC-822-style headers
    3. The data

    Again, the headers and data are separated by a blank line.

    The response code line has the form

    <version> <responsecode> <responsestring>

    where <version> is the protocol version ("HTTP/1.0" or "HTTP/1.1"),
    <responsecode> is a 3-digit response code indicating success or
    failure of the request, and <responsestring> is an optional
    human-readable string explaining what the response code means.

    This server parses the request and the headers, and then calls a
    function specific to the request type (<command>).  Specifically,
    a request SPAM will be handled by a method do_SPAM().  If no
    such method exists the server sends an error response to the
    client.  If it exists, it is called with no arguments:

    do_SPAM()

    Note that the request name is case sensitive (i.e. SPAM and spam
    are different requests).

    The various request details are stored in instance variables:

    - client_address is the client IP address in the form (host,
    port);

    - command, path and version are the broken-down request line;

    - headers is an instance of email.message.Message (or a derived
    class) containing the header information;

    - rfile is a file object open for reading positioned at the
    start of the optional input data part;

    - wfile is a file object open for writing.

    IT IS IMPORTANT TO ADHERE TO THE PROTOCOL FOR WRITING!

    The first thing to be written must be the response line.  Then
    follow 0 or more header lines, then a blank line, and then the
    actual data (if any).  The meaning of the header lines depends on
    the command executed by the server; in most cases, when data is
    returned, there should be at least one header line of the form

    Content-type: <type>/<subtype>

    where <type> and <subtype> should be registered MIME types,
    e.g. "text/html" or "text/plain".

    """

    # The Python system version, truncated to its first component.
    sys_version = "Python/" + sys.version.split()[0]

    # The server software version.  You may want to override this.
    # The format is multiple whitespace-separated strings,
    # where each string is of the form name[/version].
    server_version = "BaseHTTP/" + __version__

    error_message_format = DEFAULT_ERROR_MESSAGE
    error_content_type = DEFAULT_ERROR_CONTENT_TYPE

    # The default request version.  This only affects responses up until
    # the point where the request line is parsed, so it mainly decides what
    # the client gets back when sending a malformed request line.
    # Most web servers default to HTTP 0.9, i.e. don't send a status line.
    default_request_version = "HTTP/0.9"

    def parse_request(self):
        """Parse a request (internal).

        The request should be stored in self.raw_requestline; the results
        are in self.command, self.path, self.request_version and
        self.headers.

        Return True for success, False for failure; on failure, any relevant
        error response has already been sent back.

        """
        self.command = None  # set in case of error on the first line
        self.request_version = version = self.default_request_version
        self.close_connection = True
        requestline = str(self.raw_requestline, 'iso-8859-1')
        requestline = requestline.rstrip('\r\n')
        self.requestline = requestline
        words = requestline.split()
        if len(words) == 0:
            return False

        if len(words) >= 3:  # Enough to determine protocol version
            version = words[-1]
            try:
                if not version.startswith('HTTP/'):
                    raise ValueError
                base_version_number = version.split('/', 1)[1]
                version_number = base_version_number.split(".")
                # RFC 2145 section 3.1 says there can be only one "." and
                #   - major and minor numbers MUST be treated as
                #      separate integers;
                #   - HTTP/2.4 is a lower version than HTTP/2.13, which in
                #      turn is lower than HTTP/12.3;
                #   - Leading zeros MUST be ignored by recipients.
                if len(version_number) != 2:
                    raise ValueError
                if any(not component.isdigit() for component in version_number):
                    raise ValueError("non digit in http version")
                if any(len(component) > 10 for component in version_number):
                    raise ValueError("unreasonable length http version")
                version_number = int(version_number[0]), int(version_number[1])
            except (ValueError, IndexError):
                self.send_error(
                    HTTPStatus.BAD_REQUEST,
                    "Bad request version (%r)" % version)
                return False
            if version_number >= (1, 1) and self.protocol_version >= "HTTP/1.1":
                self.close_connection = False
            if version_number >= (2, 0):
                self.send_error(
                    HTTPStatus.HTTP_VERSION_NOT_SUPPORTED,
                    "Invalid HTTP version (%s)" % base_version_number)
                return False
            self.request_version = version

        if not 2 <= len(words) <= 3:
            self.send_error(
                HTTPStatus.BAD_REQUEST,
                "Bad request syntax (%r)" % requestline)
            return False
        command, path = words[:2]
        if len(words) == 2:
            self.close_connection = True
            if command != 'GET':
                self.send_error(
                    HTTPStatus.BAD_REQUEST,
                    "Bad HTTP/0.9 request type (%r)" % command)
                return False
        self.command, self.path = command, path

        # gh-87389: The purpose of replacing '//' with '/' is to protect
        # against open redirect attacks possibly triggered if the path starts
        # with '//' because http clients treat //path as an absolute URI
        # without scheme (similar to http://path) rather than a path.
        if self.path.startswith('//'):
            self.path = '/' + self.path.lstrip('/')  # Reduce to a single /

        # Examine the headers and look for a Connection directive.
        try:
            self.headers = http.client.parse_headers(self.rfile,
                                                     _class=self.MessageClass)
        except http.client.LineTooLong as err:
            self.send_error(
                HTTPStatus.REQUEST_HEADER_FIELDS_TOO_LARGE,
                "Line too long",
                str(err))
            return False
        except http.client.HTTPException as err:
            self.send_error(
                HTTPStatus.REQUEST_HEADER_FIELDS_TOO_LARGE,
                "Too many headers",
                str(err)
            )
            return False

        conntype = self.headers.get('Connection', "")
        if conntype.lower() == 'close':
            self.close_connection = True
        elif (conntype.lower() == 'keep-alive' and
              self.protocol_version >= "HTTP/1.1"):
            self.close_connection = False
        # Examine the headers and look for an Expect directive
        expect = self.headers.get('Expect', "")
        if (expect.lower() == "100-continue" and
                self.protocol_version >= "HTTP/1.1" and
                self.request_version >= "HTTP/1.1"):
            if not self.handle_expect_100():
                return False
        return True

    def handle_expect_100(self):
        """Decide what to do with an "Expect: 100-continue" header.

        If the client is expecting a 100 Continue response, we must
        respond with either a 100 Continue or a final response before
        waiting for the request body. The default is to always respond
        with a 100 Continue. You can behave differently (for example,
        reject unauthorized requests) by overriding this method.

        This method should either return True (possibly after sending
        a 100 Continue response) or send an error response and return
        False.

        """
        self.send_response_only(HTTPStatus.CONTINUE)
        self.end_headers()
        return True

    def handle_one_request(self):
        """Handle a single HTTP request.

        You normally don't need to override this method; see the class
        __doc__ string for information on how to handle specific HTTP
        commands such as GET and POST.

        """
        try:
            self.raw_requestline = self.rfile.readline(65537)
            if len(self.raw_requestline) > 65536:
                self.requestline = ''
                self.request_version = ''
                self.command = ''
                self.send_error(HTTPStatus.REQUEST_URI_TOO_LONG)
                return
            if not self.raw_requestline:
                self.close_connection = True
                return
            if not self.parse_request():
                # An error code has been sent, just exit
                return
            mname = 'do_' + self.command
            if not hasattr(self, mname):
                self.send_error(
                    HTTPStatus.NOT_IMPLEMENTED,
                    "Unsupported method (%r)" % self.command)
                return
            method = getattr(self, mname)
            method()
            self.wfile.flush() #actually send the response if not already done.
        except TimeoutError as e:
            #a read or a write timed out.  Discard this connection
            self.log_error("Request timed out: %r", e)
            self.close_connection = True
            return

    def handle(self):
        """Handle multiple requests if necessary."""
        self.close_connection = True

        self.handle_one_request()
        while not self.close_connection:
            self.handle_one_request()

    def send_error(self, code, message=None, explain=None):
        """Send and log an error reply.

        Arguments are
        * code:    an HTTP error code
                   3 digits
        * message: a simple optional 1 line reason phrase.
                   *( HTAB / SP / VCHAR / %x80-FF )
                   defaults to short entry matching the response code
        * explain: a detailed message defaults to the long entry
                   matching the response code.

        This sends an error response (so it must be called before any
        output has been generated), logs the error, and finally sends
        a piece of HTML explaining the error to the user.

        """

        try:
            shortmsg, longmsg = self.responses[code]
        except KeyError:
            shortmsg, longmsg = '???', '???'
        if message is None:
            message = shortmsg
        if explain is None:
            explain = longmsg
        self.log_error("code %d, message %s", code, message)
        self.send_response(code, message)
        self.send_header('Connection', 'close')

        # Message body is omitted for cases described in:
        #  - RFC7230: 3.3. 1xx, 204(No Content), 304(Not Modified)
        #  - RFC7231: 6.3.6. 205(Reset Content)
        body = None
        if (code >= 200 and
            code not in (HTTPStatus.NO_CONTENT,
                         HTTPStatus.RESET_CONTENT,
                         HTTPStatus.NOT_MODIFIED)):
            # HTML encode to prevent Cross Site Scripting attacks
            # (see bug #1100201)
            content = (self.error_message_format % {
                'code': code,
                'message': html.escape(message, quote=False),
                'explain': html.escape(explain, quote=False)
            })
            body = content.encode('UTF-8', 'replace')
            self.send_header("Content-Type", self.error_content_type)
            self.send_header('Content-Length', str(len(body)))
        self.end_headers()

        if self.command != 'HEAD' and body:
            self.wfile.write(body)

    def send_response(self, code, message=None):
        """Add the response header to the headers buffer and log the
        response code.

        Also send two standard headers with the server software
        version and the current date.

        """
        self.log_request(code)
        self.send_response_only(code, message)
        self.send_header('Server', self.version_string())
        self.send_header('Date', self.date_time_string())

    def send_response_only(self, code, message=None):
        """Send the response header only."""
        if self.request_version != 'HTTP/0.9':
            if message is None:
                if code in self.responses:
                    message = self.responses[code][0]
                else:
                    message = ''
            if not hasattr(self, '_headers_buffer'):
                self._headers_buffer = []
            self._headers_buffer.append(("%s %d %s\r\n" %
                    (self.protocol_version, code, message)).encode(
                        'latin-1', 'strict'))

    def send_header(self, keyword, value):
        """Send a MIME header to the headers buffer."""
        if self.request_version != 'HTTP/0.9':
            if not hasattr(self, '_headers_buffer'):
                self._headers_buffer = []
            self._headers_buffer.append(
                ("%s: %s\r\n" % (keyword, value)).encode('latin-1', 'strict'))

        if keyword.lower() == 'connection':
            if value.lower() == 'close':
                self.close_connection = True
            elif value.lower() == 'keep-alive':
                self.close_connection = False

    def end_headers(self):
        """Send the blank line ending the MIME headers."""
        if self.request_version != 'HTTP/0.9':
            self._headers_buffer.append(b"\r\n")
            self.flush_headers()

    def flush_headers(self):
        if hasattr(self, '_headers_buffer'):
            self.wfile.write(b"".join(self._headers_buffer))
            self._headers_buffer = []

    def log_request(self, code='-', size='-'):
        """Log an accepted request.

        This is called by send_response().

        """
        if isinstance(code, HTTPStatus):
            code = code.value
        self.log_message('"%s" %s %s',
                         self.requestline, str(code), str(size))

    def log_error(self, format, *args):
        """Log an error.

        This is called when a request cannot be fulfilled.  By
        default it passes the message on to log_message().

        Arguments are the same as for log_message().

        XXX This should go to the separate error log.

        """

        self.log_message(format, *args)

    # https://en.wikipedia.org/wiki/List_of_Unicode_characters#Control_codes
    _control_char_table = str.maketrans(
            {c: fr'\x{c:02x}' for c in itertools.chain(range(0x20), range(0x7f,0xa0))})
    _control_char_table[ord('\\')] = r'\\'

    def log_message(self, format, *args):
        """Log an arbitrary message.

        This is used by all other logging functions.  Override
        it if you have specific logging wishes.

        The first argument, FORMAT, is a format string for the
        message to be logged.  If the format string contains
        any % escapes requiring parameters, they should be
        specified as subsequent arguments (it's just like
        printf!).

        The client ip and current date/time are prefixed to
        every message.

        Unicode control characters are replaced with escaped hex
        before writing the output to stderr.

        """

        message = format % args
        sys.stderr.write("%s - - [%s] %s\n" %
                         (self.address_string(),
                          self.log_date_time_string(),
                          message.translate(self._control_char_table)))

    def version_string(self):
        """Return the server software version string."""
        return self.server_version + ' ' + self.sys_version

    def date_time_string(self, timestamp=None):
        """Return the current date and time formatted for a message header."""
        if timestamp is None:
            timestamp = time.time()
        return email.utils.formatdate(timestamp, usegmt=True)

    def log_date_time_string(self):
        """Return the current time formatted for logging."""
        now = time.time()
        year, month, day, hh, mm, ss, x, y, z = time.localtime(now)
        s = "%02d/%3s/%04d %02d:%02d:%02d" % (
                day, self.monthname[month], year, hh, mm, ss)
        return s

    weekdayname = ['Mon', 'Tue', 'Wed', 'Thu', 'Fri', 'Sat', 'Sun']

    monthname = [None,
                 'Jan', 'Feb', 'Mar', 'Apr', 'May', 'Jun',
                 'Jul', 'Aug', 'Sep', 'Oct', 'Nov', 'Dec']

    def address_string(self):
        """Return the client address."""

        return self.client_address[0]

    # Essentially static class variables

    # The version of the HTTP protocol we support.
    # Set this to HTTP/1.1 to enable automatic keepalive
    protocol_version = "HTTP/1.0"

    # MessageClass used to parse headers
    MessageClass = http.client.HTTPMessage

    # hack to maintain backwards compatibility
    responses = {
        v: (v.phrase, v.description)
        for v in HTTPStatus.__members__.values()
    }


class SimpleHTTPRequestHandler(BaseHTTPRequestHandler):

    """Simple HTTP request handler with GET and HEAD commands.

    This serves files from the current directory and any of its
    subdirectories.  The MIME type for files is determined by
    calling the .guess_type() method.

    The GET and HEAD requests are identical except that the HEAD
    request omits the actual contents of the file.

    """

    server_version = "SimpleHTTP/" + __version__
    index_pages = ("index.html", "index.htm")
    extensions_map = _encodings_map_default = {
        '.gz': 'application/gzip',
        '.Z': 'application/octet-stream',
        '.bz2': 'application/x-bzip2',
        '.xz': 'application/x-xz',
    }

    def __init__(self, *args, directory=None, **kwargs):
        if directory is None:
            directory = os.getcwd()
        self.directory = os.fspath(directory)
        super().__init__(*args, **kwargs)

    def do_GET(self):
        """Serve a GET request."""
        f = self.send_head()
        if f:
            try:
                self.copyfile(f, self.wfile)
            finally:
                f.close()

    def do_HEAD(self):
        """Serve a HEAD request."""
        f = self.send_head()
        if f:
            f.close()

    def send_head(self):
        """Common code for GET and HEAD commands.

        This sends the response code and MIME headers.

        Return value is either a file object (which has to be copied
        to the outputfile by the caller unless the command was HEAD,
        and must be closed by the caller under all circumstances), or
        None, in which case the caller has nothing further to do.

        """
        path = self.translate_path(self.path)
        f = None
        if os.path.isdir(path):
            parts = urllib.parse.urlsplit(self.path)
            if not parts.path.endswith('/'):
                # redirect browser - doing basically what apache does
                self.send_response(HTTPStatus.MOVED_PERMANENTLY)
                new_parts = (parts[0], parts[1], parts[2] + '/',
                             parts[3], parts[4])
                new_url = urllib.parse.urlunsplit(new_parts)
                self.send_header("Location", new_url)
                self.send_header("Content-Length", "0")
                self.end_headers()
                return None
            for index in self.index_pages:
                index = os.path.join(path, index)
                if os.path.isfile(index):
                    path = index
                    break
            else:
                return self.list_directory(path)
        ctype = self.guess_type(path)
        # check for trailing "/" which should return 404. See Issue17324
        # The test for this was added in test_httpserver.py
        # However, some OS platforms accept a trailingSlash as a filename
        # See discussion on python-dev and Issue34711 regarding
        # parsing and rejection of filenames with a trailing slash
        if path.endswith("/"):
            self.send_error(HTTPStatus.NOT_FOUND, "File not found")
            return None
        try:
            f = open(path, 'rb')
        except OSError:
            self.send_error(HTTPStatus.NOT_FOUND, "File not found")
            return None

        try:
            fs = os.fstat(f.fileno())
            # Use browser cache if possible
            if ("If-Modified-Since" in self.headers
                    and "If-None-Match" not in self.headers):
                # compare If-Modified-Since and time of last file modification
                try:
                    ims = email.utils.parsedate_to_datetime(
                        self.headers["If-Modified-Since"])
                except (TypeError, IndexError, OverflowError, ValueError):
                    # ignore ill-formed values
                    pass
                else:
                    if ims.tzinfo is None:
                        # obsolete format with no timezone, cf.
                        # https://tools.ietf.org/html/rfc7231#section-7.1.1.1
                        ims = ims.replace(tzinfo=datetime.timezone.utc)
                    if ims.tzinfo is datetime.timezone.utc:
                        # compare to UTC datetime of last modification
                        last_modif = datetime.datetime.fromtimestamp(
                            fs.st_mtime, datetime.timezone.utc)
                        # remove microseconds, like in If-Modified-Since
                        last_modif = last_modif.replace(microsecond=0)

                        if last_modif <= ims:
                            self.send_response(HTTPStatus.NOT_MODIFIED)
                            self.end_headers()
                            f.close()
                            return None

            self.send_response(HTTPStatus.OK)
            self.send_header("Content-type", ctype)
            self.send_header("Content-Length", str(fs[6]))
            self.send_header("Last-Modified",
                self.date_time_string(fs.st_mtime))
            self.end_headers()
            return f
        except:
            f.close()
            raise

    def list_directory(self, path):
        """Helper to produce a directory listing (absent index.html).

        Return value is either a file object, or None (indicating an
        error).  In either case, the headers are sent, making the
        interface the same as for send_head().

        """
        try:
            list = os.listdir(path)
        except OSError:
            self.send_error(
                HTTPStatus.NOT_FOUND,
                "No permission to list directory")
            return None
        list.sort(key=lambda a: a.lower())
        r = []
        try:
            displaypath = urllib.parse.unquote(self.path,
                                               errors='surrogatepass')
        except UnicodeDecodeError:
            displaypath = urllib.parse.unquote(self.path)
        displaypath = html.escape(displaypath, quote=False)
        enc = sys.getfilesystemencoding()
        title = f'Directory listing for {displaypath}'
        r.append('<!DOCTYPE HTML>')
        r.append('<html lang="en">')
        r.append('<head>')
        r.append(f'<meta charset="{enc}">')
        r.append(f'<title>{title}</title>\n</head>')
        r.append(f'<body>\n<h1>{title}</h1>')
        r.append('<hr>\n<ul>')
        for name in list:
            fullname = os.path.join(path, name)
            displayname = linkname = name
            # Append / for directories or @ for symbolic links
            if os.path.isdir(fullname):
                displayname = name + "/"
                linkname = name + "/"
            if os.path.islink(fullname):
                displayname = name + "@"
                # Note: a link to a directory displays with @ and links with /
            r.append('<li><a href="%s">%s</a></li>'
                    % (urllib.parse.quote(linkname,
                                          errors='surrogatepass'),
                       html.escape(displayname, quote=False)))
        r.append('</ul>\n<hr>\n</body>\n</html>\n')
        encoded = '\n'.join(r).encode(enc, 'surrogateescape')
        f = io.BytesIO()
        f.write(encoded)
        f.seek(0)
        self.send_response(HTTPStatus.OK)
        self.send_header("Content-type", "text/html; charset=%s" % enc)
        self.send_header("Content-Length", str(len(encoded)))
        self.end_headers()
        return f

    def translate_path(self, path):
        """Translate a /-separated PATH to the local filename syntax.

        Components that mean special things to the local file system
        (e.g. drive or directory names) are ignored.  (XXX They should
        probably be diagnosed.)

        """
        # abandon query parameters
        path = path.split('?',1)[0]
        path = path.split('#',1)[0]
        # Don't forget explicit trailing slash when normalizing. Issue17324
        trailing_slash = path.rstrip().endswith('/')
        try:
            path = urllib.parse.unquote(path, errors='surrogatepass')
        except UnicodeDecodeError:
            path = urllib.parse.unquote(path)
        path = posixpath.normpath(path)
        words = path.split('/')
        words = filter(None, words)
        path = self.directory
        for word in words:
            if os.path.dirname(word) or word in (os.curdir, os.pardir):
                # Ignore components that are not a simple file/directory name
                continue
            path = os.path.join(path, word)
        if trailing_slash:
            path += '/'
        return path

    def copyfile(self, source, outputfile):
        """Copy all data between two file objects.

        The SOURCE argument is a file object open for reading
        (or anything with a read() method) and the DESTINATION
        argument is a file object open for writing (or
        anything with a write() method).

        The only reason for overriding this would be to change
        the block size or perhaps to replace newlines by CRLF
        -- note however that this the default server uses this
        to copy binary data as well.

        """
        shutil.copyfileobj(source, outputfile)

    def guess_type(self, path):
        """Guess the type of a file.

        Argument is a PATH (a filename).

        Return value is a string of the form type/subtype,
        usable for a MIME Content-type header.

        The default implementation looks the file's extension
        up in the table self.extensions_map, using application/octet-stream
        as a default; however it would be permissible (if
        slow) to look inside the data to make a better guess.

        """
        base, ext = posixpath.splitext(path)
        if ext in self.extensions_map:
            return self.extensions_map[ext]
        ext = ext.lower()
        if ext in self.extensions_map:
            return self.extensions_map[ext]
        guess, _ = mimetypes.guess_file_type(path)
        if guess:
            return guess
        return 'application/octet-stream'


# Utilities for CGIHTTPRequestHandler

def _url_collapse_path(path):
    """
    Given a URL path, remove extra '/'s and '.' path elements and collapse
    any '..' references and returns a collapsed path.

    Implements something akin to RFC-2396 5.2 step 6 to parse relative paths.
    The utility of this function is limited to is_cgi method and helps
    preventing some security attacks.

    Returns: The reconstituted URL, which will always start with a '/'.

    Raises: IndexError if too many '..' occur within the path.

    """
    # Query component should not be involved.
    path, _, query = path.partition('?')
    path = urllib.parse.unquote(path)

    # Similar to os.path.split(os.path.normpath(path)) but specific to URL
    # path semantics rather than local operating system semantics.
    path_parts = path.split('/')
    head_parts = []
    for part in path_parts[:-1]:
        if part == '..':
            head_parts.pop() # IndexError if more '..' than prior parts
        elif part and part != '.':
            head_parts.append( part )
    if path_parts:
        tail_part = path_parts.pop()
        if tail_part:
            if tail_part == '..':
                head_parts.pop()
                tail_part = ''
            elif tail_part == '.':
                tail_part = ''
    else:
        tail_part = ''

    if query:
        tail_part = '?'.join((tail_part, query))

    splitpath = ('/' + '/'.join(head_parts), tail_part)
    collapsed_path = "/".join(splitpath)

    return collapsed_path


nobody = None

def nobody_uid():
    """Internal routine to get nobody's uid"""
    global nobody
    if nobody:
        return nobody
    try:
        import pwd
    except ImportError:
        return -1
    try:
        nobody = pwd.getpwnam('nobody')[2]
    except KeyError:
        nobody = 1 + max(x[2] for x in pwd.getpwall())
    return nobody


def executable(path):
    """Test for executable file."""
    return os.access(path, os.X_OK)


class CGIHTTPRequestHandler(SimpleHTTPRequestHandler):

    """Complete HTTP server with GET, HEAD and POST commands.

    GET and HEAD also support running CGI scripts.

    The POST command is *only* implemented for CGI scripts.

    """

    def __init__(self, *args, **kwargs):
        import warnings
        warnings._deprecated("http.server.CGIHTTPRequestHandler",
                             remove=(3, 15))
        super().__init__(*args, **kwargs)

    # Determine platform specifics
    have_fork = hasattr(os, 'fork')

    # Make rfile unbuffered -- we need to read one line and then pass
    # the rest to a subprocess, so we can't use buffered input.
    rbufsize = 0

    def do_POST(self):
        """Serve a POST request.

        This is only implemented for CGI scripts.

        """

        if self.is_cgi():
            self.run_cgi()
        else:
            self.send_error(
                HTTPStatus.NOT_IMPLEMENTED,
                "Can only POST to CGI scripts")

    def send_head(self):
        """Version of send_head that support CGI scripts"""
        if self.is_cgi():
            return self.run_cgi()
        else:
            return SimpleHTTPRequestHandler.send_head(self)

    def is_cgi(self):
        """Test whether self.path corresponds to a CGI script.

        Returns True and updates the cgi_info attribute to the tuple
        (dir, rest) if self.path requires running a CGI script.
        Returns False otherwise.

        If any exception is raised, the caller should assume that
        self.path was rejected as invalid and act accordingly.

        The default implementation tests whether the normalized url
        path begins with one of the strings in self.cgi_directories
        (and the next character is a '/' or the end of the string).

        """
        collapsed_path = _url_collapse_path(self.path)
        dir_sep = collapsed_path.find('/', 1)
        while dir_sep > 0 and not collapsed_path[:dir_sep] in self.cgi_directories:
            dir_sep = collapsed_path.find('/', dir_sep+1)
        if dir_sep > 0:
            head, tail = collapsed_path[:dir_sep], collapsed_path[dir_sep+1:]
            self.cgi_info = head, tail
            return True
        return False


    cgi_directories = ['/cgi-bin', '/htbin']

    def is_executable(self, path):
        """Test whether argument path is an executable file."""
        return executable(path)

    def is_python(self, path):
        """Test whether argument path is a Python script."""
        head, tail = os.path.splitext(path)
        return tail.lower() in (".py", ".pyw")

    def run_cgi(self):
        """Execute a CGI script."""
        dir, rest = self.cgi_info
        path = dir + '/' + rest
        i = path.find('/', len(dir)+1)
        while i >= 0:
            nextdir = path[:i]
            nextrest = path[i+1:]

            scriptdir = self.translate_path(nextdir)
            if os.path.isdir(scriptdir):
                dir, rest = nextdir, nextrest
                i = path.find('/', len(dir)+1)
            else:
                break

        # find an explicit query string, if present.
        rest, _, query = rest.partition('?')

        # dissect the part after the directory name into a script name &
        # a possible additional path, to be stored in PATH_INFO.
        i = rest.find('/')
        if i >= 0:
            script, rest = rest[:i], rest[i:]
        else:
            script, rest = rest, ''

        scriptname = dir + '/' + script
        scriptfile = self.translate_path(scriptname)
        if not os.path.exists(scriptfile):
            self.send_error(
                HTTPStatus.NOT_FOUND,
                "No such CGI script (%r)" % scriptname)
            return
        if not os.path.isfile(scriptfile):
            self.send_error(
                HTTPStatus.FORBIDDEN,
                "CGI script is not a plain file (%r)" % scriptname)
            return
        ispy = self.is_python(scriptname)
        if self.have_fork or not ispy:
            if not self.is_executable(scriptfile):
                self.send_error(
                    HTTPStatus.FORBIDDEN,
                    "CGI script is not executable (%r)" % scriptname)
                return

        # Reference: http://hoohoo.ncsa.uiuc.edu/cgi/env.html
        # XXX Much of the following could be prepared ahead of time!
        env = copy.deepcopy(os.environ)
        env['SERVER_SOFTWARE'] = self.version_string()
        env['SERVER_NAME'] = self.server.server_name
        env['GATEWAY_INTERFACE'] = 'CGI/1.1'
        env['SERVER_PROTOCOL'] = self.protocol_version
        env['SERVER_PORT'] = str(self.server.server_port)
        env['REQUEST_METHOD'] = self.command
        uqrest = urllib.parse.unquote(rest)
        env['PATH_INFO'] = uqrest
        env['PATH_TRANSLATED'] = self.translate_path(uqrest)
        env['SCRIPT_NAME'] = scriptname
        env['QUERY_STRING'] = query
        env['REMOTE_ADDR'] = self.client_address[0]
        authorization = self.headers.get("authorization")
        if authorization:
            authorization = authorization.split()
            if len(authorization) == 2:
                import base64, binascii
                env['AUTH_TYPE'] = authorization[0]
                if authorization[0].lower() == "basic":
                    try:
                        authorization = authorization[1].encode('ascii')
                        authorization = base64.decodebytes(authorization).\
                                        decode('ascii')
                    except (binascii.Error, UnicodeError):
                        pass
                    else:
                        authorization = authorization.split(':')
                        if len(authorization) == 2:
                            env['REMOTE_USER'] = authorization[0]
        # XXX REMOTE_IDENT
        if self.headers.get('content-type') is None:
            env['CONTENT_TYPE'] = self.headers.get_content_type()
        else:
            env['CONTENT_TYPE'] = self.headers['content-type']
        length = self.headers.get('content-length')
        if length:
            env['CONTENT_LENGTH'] = length
        referer = self.headers.get('referer')
        if referer:
            env['HTTP_REFERER'] = referer
        accept = self.headers.get_all('accept', ())
        env['HTTP_ACCEPT'] = ','.join(accept)
        ua = self.headers.get('user-agent')
        if ua:
            env['HTTP_USER_AGENT'] = ua
        co = filter(None, self.headers.get_all('cookie', []))
        cookie_str = ', '.join(co)
        if cookie_str:
            env['HTTP_COOKIE'] = cookie_str
        # XXX Other HTTP_* headers
        # Since we're setting the env in the parent, provide empty
        # values to override previously set values
        for k in ('QUERY_STRING', 'REMOTE_HOST', 'CONTENT_LENGTH',
                  'HTTP_USER_AGENT', 'HTTP_COOKIE', 'HTTP_REFERER'):
            env.setdefault(k, "")

        self.send_response(HTTPStatus.OK, "Script output follows")
        self.flush_headers()

        decoded_query = query.replace('+', ' ')

        if self.have_fork:
            # Unix -- fork as we should
            args = [script]
            if '=' not in decoded_query:
                args.append(decoded_query)
            nobody = nobody_uid()
            self.wfile.flush() # Always flush before forking
            pid = os.fork()
            if pid != 0:
                # Parent
                pid, sts = os.waitpid(pid, 0)
                # throw away additional data [see bug #427345]
                while select.select([self.rfile], [], [], 0)[0]:
                    if not self.rfile.read(1):
                        break
                exitcode = os.waitstatus_to_exitcode(sts)
                if exitcode:
                    self.log_error(f"CGI script exit code {exitcode}")
                return
            # Child
            try:
                try:
                    os.setuid(nobody)
                except OSError:
                    pass
                os.dup2(self.rfile.fileno(), 0)
                os.dup2(self.wfile.fileno(), 1)
                os.execve(scriptfile, args, env)
            except:
                self.server.handle_error(self.request, self.client_address)
                os._exit(127)

        else:
            # Non-Unix -- use subprocess
            import subprocess
            cmdline = [scriptfile]
            if self.is_python(scriptfile):
                interp = sys.executable
                if interp.lower().endswith("w.exe"):
                    # On Windows, use python.exe, not pythonw.exe
                    interp = interp[:-5] + interp[-4:]
                cmdline = [interp, '-u'] + cmdline
            if '=' not in query:
                cmdline.append(query)
            self.log_message("command: %s", subprocess.list2cmdline(cmdline))
            try:
                nbytes = int(length)
            except (TypeError, ValueError):
                nbytes = 0
            p = subprocess.Popen(cmdline,
                                 stdin=subprocess.PIPE,
                                 stdout=subprocess.PIPE,
                                 stderr=subprocess.PIPE,
                                 env = env
                                 )
            if self.command.lower() == "post" and nbytes > 0:
                data = self.rfile.read(nbytes)
            else:
                data = None
            # throw away additional data [see bug #427345]
            while select.select([self.rfile._sock], [], [], 0)[0]:
                if not self.rfile._sock.recv(1):
                    break
            stdout, stderr = p.communicate(data)
            self.wfile.write(stdout)
            if stderr:
                self.log_error('%s', stderr)
            p.stderr.close()
            p.stdout.close()
            status = p.returncode
            if status:
                self.log_error("CGI script exit status %#x", status)
            else:
                self.log_message("CGI script exited OK")


def _get_best_family(*address):
    infos = socket.getaddrinfo(
        *address,
        type=socket.SOCK_STREAM,
        flags=socket.AI_PASSIVE,
    )
    family, type, proto, canonname, sockaddr = next(iter(infos))
    return family, sockaddr


def test(HandlerClass=BaseHTTPRequestHandler,
         ServerClass=ThreadingHTTPServer,
         protocol="HTTP/1.0", port=8000, bind=None):
    """Test the HTTP request handler class.

    This runs an HTTP server on port 8000 (or the port argument).

    """
    ServerClass.address_family, addr = _get_best_family(bind, port)
    HandlerClass.protocol_version = protocol
    with ServerClass(addr, HandlerClass) as httpd:
        host, port = httpd.socket.getsockname()[:2]
        url_host = f'[{host}]' if ':' in host else host
        print(
            f"Serving HTTP on {host} port {port} "
            f"(http://{url_host}:{port}/) ..."
        )
        try:
            httpd.serve_forever()
        except KeyboardInterrupt:
            print("\nKeyboard interrupt received, exiting.")
            sys.exit(0)

if __name__ == '__main__':
    import argparse
    import contextlib

    parser = argparse.ArgumentParser()
    parser.add_argument('--cgi', action='store_true',
                        help='run as CGI server')
    parser.add_argument('-b', '--bind', metavar='ADDRESS',
                        help='bind to this address '
                             '(default: all interfaces)')
    parser.add_argument('-d', '--directory', default=os.getcwd(),
                        help='serve this directory '
                             '(default: current directory)')
    parser.add_argument('-p', '--protocol', metavar='VERSION',
                        default='HTTP/1.0',
                        help='conform to this HTTP version '
                             '(default: %(default)s)')
    parser.add_argument('port', default=8000, type=int, nargs='?',
                        help='bind to this port '
                             '(default: %(default)s)')
    args = parser.parse_args()
    if args.cgi:
        handler_class = CGIHTTPRequestHandler
    else:
        handler_class = SimpleHTTPRequestHandler

    # ensure dual-stack is not disabled; ref #38907
    class DualStackServer(ThreadingHTTPServer):

        def server_bind(self):
            # suppress exception when protocol is IPv4
            with contextlib.suppress(Exception):
                self.socket.setsockopt(
                    socket.IPPROTO_IPV6, socket.IPV6_V6ONLY, 0)
            return super().server_bind()

        def finish_request(self, request, client_address):
            self.RequestHandlerClass(request, client_address, self,
                                     directory=args.directory)

    test(
        HandlerClass=handler_class,
        ServerClass=DualStackServer,
        port=args.port,
        bind=args.bind,
        protocol=args.protocol,
    )
```
