## Supplementary software v0.2.1 for "Virtual control arms for paediatric myopia trials: external validation of axial-elongation models": imaplib.py

```
"""IMAP4 client.

Based on RFC 2060.

Public class:           IMAP4
Public variable:        Debug
Public functions:       Internaldate2tuple
                        Int2AP
                        ParseFlags
                        Time2Internaldate
"""

# Author: Piers Lauder <piers@cs.su.oz.au> December 1997.
#
# Authentication code contributed by Donn Cave <donn@u.washington.edu> June 1998.
# String method conversion by ESR, February 2001.
# GET/SETACL contributed by Anthony Baxter <anthony@interlink.com.au> April 2001.
# IMAP4_SSL contributed by Tino Lange <Tino.Lange@isg.de> March 2002.
# GET/SETQUOTA contributed by Andreas Zeidler <az@kreativkombinat.de> June 2002.
# PROXYAUTH contributed by Rick Holbert <holbert.13@osu.edu> November 2002.
# GET/SETANNOTATION contributed by Tomas Lindroos <skitta@abo.fi> June 2005.

__version__ = "2.58"

import binascii, errno, random, re, socket, subprocess, sys, time, calendar
from datetime import datetime, timezone, timedelta
from io import DEFAULT_BUFFER_SIZE

try:
    import ssl
    HAVE_SSL = True
except ImportError:
    HAVE_SSL = False

__all__ = ["IMAP4", "IMAP4_stream", "Internaldate2tuple",
           "Int2AP", "ParseFlags", "Time2Internaldate"]

#       Globals

CRLF = b'\r\n'
Debug = 0
IMAP4_PORT = 143
IMAP4_SSL_PORT = 993
AllowedVersions = ('IMAP4REV1', 'IMAP4')        # Most recent first

# Maximal line length when calling readline(). This is to prevent
# reading arbitrary length lines. RFC 3501 and 2060 (IMAP 4rev1)
# don't specify a line length. RFC 2683 suggests limiting client
# command lines to 1000 octets and that servers should be prepared
# to accept command lines up to 8000 octets, so we used to use 10K here.
# In the modern world (eg: gmail) the response to, for example, a
# search command can be quite large, so we now use 1M.
_MAXLINE = 1000000

# Data larger than this will be read in chunks, to prevent extreme
# overallocation.
_SAFE_BUF_SIZE = 1 << 20

#       Commands

Commands = {
        # name            valid states
        'APPEND':       ('AUTH', 'SELECTED'),
        'AUTHENTICATE': ('NONAUTH',),
        'CAPABILITY':   ('NONAUTH', 'AUTH', 'SELECTED', 'LOGOUT'),
        'CHECK':        ('SELECTED',),
        'CLOSE':        ('SELECTED',),
        'COPY':         ('SELECTED',),
        'CREATE':       ('AUTH', 'SELECTED'),
        'DELETE':       ('AUTH', 'SELECTED'),
        'DELETEACL':    ('AUTH', 'SELECTED'),
        'ENABLE':       ('AUTH', ),
        'EXAMINE':      ('AUTH', 'SELECTED'),
        'EXPUNGE':      ('SELECTED',),
        'FETCH':        ('SELECTED',),
        'GETACL':       ('AUTH', 'SELECTED'),
        'GETANNOTATION':('AUTH', 'SELECTED'),
        'GETQUOTA':     ('AUTH', 'SELECTED'),
        'GETQUOTAROOT': ('AUTH', 'SELECTED'),
        'MYRIGHTS':     ('AUTH', 'SELECTED'),
        'LIST':         ('AUTH', 'SELECTED'),
        'LOGIN':        ('NONAUTH',),
        'LOGOUT':       ('NONAUTH', 'AUTH', 'SELECTED', 'LOGOUT'),
        'LSUB':         ('AUTH', 'SELECTED'),
        'MOVE':         ('SELECTED',),
        'NAMESPACE':    ('AUTH', 'SELECTED'),
        'NOOP':         ('NONAUTH', 'AUTH', 'SELECTED', 'LOGOUT'),
        'PARTIAL':      ('SELECTED',),                                  # NB: obsolete
        'PROXYAUTH':    ('AUTH',),
        'RENAME':       ('AUTH', 'SELECTED'),
        'SEARCH':       ('SELECTED',),
        'SELECT':       ('AUTH', 'SELECTED'),
        'SETACL':       ('AUTH', 'SELECTED'),
        'SETANNOTATION':('AUTH', 'SELECTED'),
        'SETQUOTA':     ('AUTH', 'SELECTED'),
        'SORT':         ('SELECTED',),
        'STARTTLS':     ('NONAUTH',),
        'STATUS':       ('AUTH', 'SELECTED'),
        'STORE':        ('SELECTED',),
        'SUBSCRIBE':    ('AUTH', 'SELECTED'),
        'THREAD':       ('SELECTED',),
        'UID':          ('SELECTED',),
        'UNSUBSCRIBE':  ('AUTH', 'SELECTED'),
        'UNSELECT':     ('SELECTED',),
        }

#       Patterns to match server responses

Continuation = re.compile(br'\+( (?P<data>.*))?')
Flags = re.compile(br'.*FLAGS \((?P<flags>[^\)]*)\)')
InternalDate = re.compile(br'.*INTERNALDATE "'
        br'(?P<day>[ 0123][0-9])-(?P<mon>[A-Z][a-z][a-z])-(?P<year>[0-9][0-9][0-9][0-9])'
        br' (?P<hour>[0-9][0-9]):(?P<min>[0-9][0-9]):(?P<sec>[0-9][0-9])'
        br' (?P<zonen>[-+])(?P<zoneh>[0-9][0-9])(?P<zonem>[0-9][0-9])'
        br'"')
# Literal is no longer used; kept for backward compatibility.
Literal = re.compile(br'.*{(?P<size>\d+)}$', re.ASCII)
MapCRLF = re.compile(br'\r\n|\r|\n')
# We no longer exclude the ']' character from the data portion of the response
# code, even though it violates the RFC.  Popular IMAP servers such as Gmail
# allow flags with ']', and there are programs (including imaplib!) that can
# produce them.  The problem with this is if the 'text' portion of the response
# includes a ']' we'll parse the response wrong (which is the point of the RFC
# restriction).  However, that seems less likely to be a problem in practice
# than being unable to correctly parse flags that include ']' chars, which
# was reported as a real-world problem in issue #21815.
Response_code = re.compile(br'\[(?P<type>[A-Z-]+)( (?P<data>.*))?\]')
Untagged_response = re.compile(br'\* (?P<type>[A-Z-]+)( (?P<data>.*))?')
# Untagged_status is no longer used; kept for backward compatibility
Untagged_status = re.compile(
    br'\* (?P<data>\d+) (?P<type>[A-Z-]+)( (?P<data2>.*))?', re.ASCII)
# We compile these in _mode_xxx.
_Literal = br'.*{(?P<size>\d+)}$'
_Untagged_status = br'\* (?P<data>\d+) (?P<type>[A-Z-]+)( (?P<data2>.*))?'


class IMAP4:

    r"""IMAP4 client class.

    Instantiate with: IMAP4([host[, port[, timeout=None]]])

            host - host's name (default: localhost);
            port - port number (default: standard IMAP4 port).
            timeout - socket timeout (default: None)
                      If timeout is not given or is None,
                      the global default socket timeout is used

    All IMAP4rev1 commands are supported by methods of the same
    name (in lowercase).

    All arguments to commands are converted to strings, except for
    AUTHENTICATE, and the last argument to APPEND which is passed as
    an IMAP4 literal.  If necessary (the string contains any
    non-printing characters or white-space and isn't enclosed with
    either parentheses or double quotes) each string is quoted.
    However, the 'password' argument to the LOGIN command is always
    quoted.  If you want to avoid having an argument string quoted
    (eg: the 'flags' argument to STORE) then enclose the string in
    parentheses (eg: "(\Deleted)").

    Each command returns a tuple: (type, [data, ...]) where 'type'
    is usually 'OK' or 'NO', and 'data' is either the text from the
    tagged response, or untagged results from command. Each 'data'
    is either a string, or a tuple. If a tuple, then the first part
    is the header of the response, and the second part contains
    the data (ie: 'literal' value).

    Errors raise the exception class <instance>.error("<reason>").
    IMAP4 server errors raise <instance>.abort("<reason>"),
    which is a sub-class of 'error'. Mailbox status changes
    from READ-WRITE to READ-ONLY raise the exception class
    <instance>.readonly("<reason>"), which is a sub-class of 'abort'.

    "error" exceptions imply a program error.
    "abort" exceptions imply the connection should be reset, and
            the command re-tried.
    "readonly" exceptions imply the command should be re-tried.

    Note: to use this module, you must read the RFCs pertaining to the
    IMAP4 protocol, as the semantics of the arguments to each IMAP4
    command are left to the invoker, not to mention the results. Also,
    most IMAP servers implement a sub-set of the commands available here.
    """

    class error(Exception): pass    # Logical errors - debug required
    class abort(error): pass        # Service errors - close and retry
    class readonly(abort): pass     # Mailbox status changed to READ-ONLY

    def __init__(self, host='', port=IMAP4_PORT, timeout=None):
        self.debug = Debug
        self.state = 'LOGOUT'
        self.literal = None             # A literal argument to a command
        self.tagged_commands = {}       # Tagged commands awaiting response
        self.untagged_responses = {}    # {typ: [data, ...], ...}
        self.continuation_response = '' # Last continuation response
        self.is_readonly = False        # READ-ONLY desired state
        self.tagnum = 0
        self._tls_established = False
        self._mode_ascii()

        # Open socket to server.

        self.open(host, port, timeout)

        try:
            self._connect()
        except Exception:
            try:
                self.shutdown()
            except OSError:
                pass
            raise

    def _mode_ascii(self):
        self.utf8_enabled = False
        self._encoding = 'ascii'
        self.Literal = re.compile(_Literal, re.ASCII)
        self.Untagged_status = re.compile(_Untagged_status, re.ASCII)


    def _mode_utf8(self):
        self.utf8_enabled = True
        self._encoding = 'utf-8'
        self.Literal = re.compile(_Literal)
        self.Untagged_status = re.compile(_Untagged_status)


    def _connect(self):
        # Create unique tag for this session,
        # and compile tagged response matcher.

        self.tagpre = Int2AP(random.randint(4096, 65535))
        self.tagre = re.compile(br'(?P<tag>'
                        + self.tagpre
                        + br'\d+) (?P<type>[A-Z]+) (?P<data>.*)', re.ASCII)

        # Get server welcome message,
        # request and store CAPABILITY response.

        if __debug__:
            self._cmd_log_len = 10
            self._cmd_log_idx = 0
            self._cmd_log = {}           # Last `_cmd_log_len' interactions
            if self.debug >= 1:
                self._mesg('imaplib version %s' % __version__)
                self._mesg('new IMAP4 connection, tag=%s' % self.tagpre)

        self.welcome = self._get_response()
        if 'PREAUTH' in self.untagged_responses:
            self.state = 'AUTH'
        elif 'OK' in self.untagged_responses:
            self.state = 'NONAUTH'
        else:
            raise self.error(self.welcome)

        self._get_capabilities()
        if __debug__:
            if self.debug >= 3:
                self._mesg('CAPABILITIES: %r' % (self.capabilities,))

        for version in AllowedVersions:
            if not version in self.capabilities:
                continue
            self.PROTOCOL_VERSION = version
            return

        raise self.error('server not IMAP4 compliant')


    def __getattr__(self, attr):
        #       Allow UPPERCASE variants of IMAP4 command methods.
        if attr in Commands:
            return getattr(self, attr.lower())
        raise AttributeError("Unknown IMAP4 command: '%s'" % attr)

    def __enter__(self):
        return self

    def __exit__(self, *args):
        if self.state == "LOGOUT":
            return

        try:
            self.logout()
        except OSError:
            pass


    #       Overridable methods


    def _create_socket(self, timeout):
        # Default value of IMAP4.host is '', but socket.getaddrinfo()
        # (which is used by socket.create_connection()) expects None
        # as a default value for host.
        if timeout is not None and not timeout:
            raise ValueError('Non-blocking socket (timeout=0) is not supported')
        host = None if not self.host else self.host
        sys.audit("imaplib.open", self, self.host, self.port)
        address = (host, self.port)
        if timeout is not None:
            return socket.create_connection(address, timeout)
        return socket.create_connection(address)

    def open(self, host='', port=IMAP4_PORT, timeout=None):
        """Setup connection to remote server on "host:port"
            (default: localhost:standard IMAP4 port).
        This connection will be used by the routines:
            read, readline, send, shutdown.
        """
        self.host = host
        self.port = port
        self.sock = self._create_socket(timeout)
        self.file = self.sock.makefile('rb')


    def read(self, size):
        """Read 'size' bytes from remote."""
        cursize = min(size, _SAFE_BUF_SIZE)
        data = self.file.read(cursize)
        while cursize < size and len(data) == cursize:
            delta = min(cursize, size - cursize)
            data += self.file.read(delta)
            cursize += delta
        return data


    def readline(self):
        """Read line from remote."""
        line = self.file.readline(_MAXLINE + 1)
        if len(line) > _MAXLINE:
            raise self.error("got more than %d bytes" % _MAXLINE)
        return line


    def send(self, data):
        """Send data to remote."""
        sys.audit("imaplib.send", self, data)
        self.sock.sendall(data)


    def shutdown(self):
        """Close I/O established in "open"."""
        self.file.close()
        try:
            self.sock.shutdown(socket.SHUT_RDWR)
        except OSError as exc:
            # The server might already have closed the connection.
            # On Windows, this may result in WSAEINVAL (error 10022):
            # An invalid operation was attempted.
            if (exc.errno != errno.ENOTCONN
               and getattr(exc, 'winerror', 0) != 10022):
                raise
        finally:
            self.sock.close()


    def socket(self):
        """Return socket instance used to connect to IMAP4 server.

        socket = <instance>.socket()
        """
        return self.sock


    #       Utility methods


    def recent(self):
        """Return most recent 'RECENT' responses if any exist,
        else prompt server for an update using the 'NOOP' command.

        (typ, [data]) = <instance>.recent()

        'data' is None if no new messages,
        else list of RECENT responses, most recent last.
        """
        name = 'RECENT'
        typ, dat = self._untagged_response('OK', [None], name)
        if dat[-1]:
            return typ, dat
        typ, dat = self.noop()  # Prod server for response
        return self._untagged_response(typ, dat, name)


    def response(self, code):
        """Return data for response 'code' if received, or None.

        Old value for response 'code' is cleared.

        (code, [data]) = <instance>.response(code)
        """
        return self._untagged_response(code, [None], code.upper())


    #       IMAP4 commands


    def append(self, mailbox, flags, date_time, message):
        """Append message to named mailbox.

        (typ, [data]) = <instance>.append(mailbox, flags, date_time, message)

                All args except `message' can be None.
        """
        name = 'APPEND'
        if not mailbox:
            mailbox = 'INBOX'
        if flags:
            if (flags[0],flags[-1]) != ('(',')'):
                flags = '(%s)' % flags
        else:
            flags = None
        if date_time:
            date_time = Time2Internaldate(date_time)
        else:
            date_time = None
        literal = MapCRLF.sub(CRLF, message)
        if self.utf8_enabled:
            literal = b'UTF8 (' + literal + b')'
        self.literal = literal
        return self._simple_command(name, mailbox, flags, date_time)


    def authenticate(self, mechanism, authobject):
        """Authenticate command - requires response processing.

        'mechanism' specifies which authentication mechanism is to
        be used - it must appear in <instance>.capabilities in the
        form AUTH=<mechanism>.

        'authobject' must be a callable object:

                data = authobject(response)

        It will be called to process server continuation responses; the
        response argument it is passed will be a bytes.  It should return bytes
        data that will be base64 encoded and sent to the server.  It should
        return None if the client abort response '*' should be sent instead.
        """
        mech = mechanism.upper()
        # XXX: shouldn't this code be removed, not commented out?
        #cap = 'AUTH=%s' % mech
        #if not cap in self.capabilities:       # Let the server decide!
        #    raise self.error("Server doesn't allow %s authentication." % mech)
        self.literal = _Authenticator(authobject).process
        typ, dat = self._simple_command('AUTHENTICATE', mech)
        if typ != 'OK':
            raise self.error(dat[-1].decode('utf-8', 'replace'))
        self.state = 'AUTH'
        return typ, dat


    def capability(self):
        """(typ, [data]) = <instance>.capability()
        Fetch capabilities list from server."""

        name = 'CAPABILITY'
        typ, dat = self._simple_command(name)
        return self._untagged_response(typ, dat, name)


    def check(self):
        """Checkpoint mailbox on server.

        (typ, [data]) = <instance>.check()
        """
        return self._simple_command('CHECK')


    def close(self):
        """Close currently selected mailbox.

        Deleted messages are removed from writable mailbox.
        This is the recommended command before 'LOGOUT'.

        (typ, [data]) = <instance>.close()
        """
        try:
            typ, dat = self._simple_command('CLOSE')
        finally:
            self.state = 'AUTH'
        return typ, dat


    def copy(self, message_set, new_mailbox):
        """Copy 'message_set' messages onto end of 'new_mailbox'.

        (typ, [data]) = <instance>.copy(message_set, new_mailbox)
        """
        return self._simple_command('COPY', message_set, new_mailbox)


    def create(self, mailbox):
        """Create new mailbox.

        (typ, [data]) = <instance>.create(mailbox)
        """
        return self._simple_command('CREATE', mailbox)


    def delete(self, mailbox):
        """Delete old mailbox.

        (typ, [data]) = <instance>.delete(mailbox)
        """
        return self._simple_command('DELETE', mailbox)

    def deleteacl(self, mailbox, who):
        """Delete the ACLs (remove any rights) set for who on mailbox.

        (typ, [data]) = <instance>.deleteacl(mailbox, who)
        """
        return self._simple_command('DELETEACL', mailbox, who)

    def enable(self, capability):
        """Send an RFC5161 enable string to the server.

        (typ, [data]) = <instance>.enable(capability)
        """
        if 'ENABLE' not in self.capabilities:
            raise IMAP4.error("Server does not support ENABLE")
        typ, data = self._simple_command('ENABLE', capability)
        if typ == 'OK' and 'UTF8=ACCEPT' in capability.upper():
            self._mode_utf8()
        return typ, data

    def expunge(self):
        """Permanently remove deleted items from selected mailbox.

        Generates 'EXPUNGE' response for each deleted message.

        (typ, [data]) = <instance>.expunge()

        'data' is list of 'EXPUNGE'd message numbers in order received.
        """
        name = 'EXPUNGE'
        typ, dat = self._simple_command(name)
        return self._untagged_response(typ, dat, name)


    def fetch(self, message_set, message_parts):
        """Fetch (parts of) messages.

        (typ, [data, ...]) = <instance>.fetch(message_set, message_parts)

        'message_parts' should be a string of selected parts
        enclosed in parentheses, eg: "(UID BODY[TEXT])".

        'data' are tuples of message part envelope and data.
        """
        name = 'FETCH'
        typ, dat = self._simple_command(name, message_set, message_parts)
        return self._untagged_response(typ, dat, name)


    def getacl(self, mailbox):
        """Get the ACLs for a mailbox.

        (typ, [data]) = <instance>.getacl(mailbox)
        """
        typ, dat = self._simple_command('GETACL', mailbox)
        return self._untagged_response(typ, dat, 'ACL')


    def getannotation(self, mailbox, entry, attribute):
        """(typ, [data]) = <instance>.getannotation(mailbox, entry, attribute)
        Retrieve ANNOTATIONs."""

        typ, dat = self._simple_command('GETANNOTATION', mailbox, entry, attribute)
        return self._untagged_response(typ, dat, 'ANNOTATION')


    def getquota(self, root):
        """Get the quota root's resource usage and limits.

        Part of the IMAP4 QUOTA extension defined in rfc2087.

        (typ, [data]) = <instance>.getquota(root)
        """
        typ, dat = self._simple_command('GETQUOTA', root)
        return self._untagged_response(typ, dat, 'QUOTA')


    def getquotaroot(self, mailbox):
        """Get the list of quota roots for the named mailbox.

        (typ, [[QUOTAROOT responses...], [QUOTA responses]]) = <instance>.getquotaroot(mailbox)
        """
        typ, dat = self._simple_command('GETQUOTAROOT', mailbox)
        typ, quota = self._untagged_response(typ, dat, 'QUOTA')
        typ, quotaroot = self._untagged_response(typ, dat, 'QUOTAROOT')
        return typ, [quotaroot, quota]


    def list(self, directory='""', pattern='*'):
        """List mailbox names in directory matching pattern.

        (typ, [data]) = <instance>.list(directory='""', pattern='*')

        'data' is list of LIST responses.
        """
        name = 'LIST'
        typ, dat = self._simple_command(name, directory, pattern)
        return self._untagged_response(typ, dat, name)


    def login(self, user, password):
        """Identify client using plaintext password.

        (typ, [data]) = <instance>.login(user, password)

        NB: 'password' will be quoted.
        """
        typ, dat = self._simple_command('LOGIN', user, self._quote(password))
        if typ != 'OK':
            raise self.error(dat[-1])
        self.state = 'AUTH'
        return typ, dat


    def login_cram_md5(self, user, password):
        """ Force use of CRAM-MD5 authentication.

        (typ, [data]) = <instance>.login_cram_md5(user, password)
        """
        self.user, self.password = user, password
        return self.authenticate('CRAM-MD5', self._CRAM_MD5_AUTH)


    def _CRAM_MD5_AUTH(self, challenge):
        """ Authobject to use with CRAM-MD5 authentication. """
        import hmac
        pwd = (self.password.encode('utf-8') if isinstance(self.password, str)
                                             else self.password)
        return self.user + " " + hmac.HMAC(pwd, challenge, 'md5').hexdigest()


    def logout(self):
        """Shutdown connection to server.

        (typ, [data]) = <instance>.logout()

        Returns server 'BYE' response.
        """
        self.state = 'LOGOUT'
        typ, dat = self._simple_command('LOGOUT')
        self.shutdown()
        return typ, dat


    def lsub(self, directory='""', pattern='*'):
        """List 'subscribed' mailbox names in directory matching pattern.

        (typ, [data, ...]) = <instance>.lsub(directory='""', pattern='*')

        'data' are tuples of message part envelope and data.
        """
        name = 'LSUB'
        typ, dat = self._simple_command(name, directory, pattern)
        return self._untagged_response(typ, dat, name)

    def myrights(self, mailbox):
        """Show my ACLs for a mailbox (i.e. the rights that I have on mailbox).

        (typ, [data]) = <instance>.myrights(mailbox)
        """
        typ,dat = self._simple_command('MYRIGHTS', mailbox)
        return self._untagged_response(typ, dat, 'MYRIGHTS')

    def namespace(self):
        """ Returns IMAP namespaces ala rfc2342

        (typ, [data, ...]) = <instance>.namespace()
        """
        name = 'NAMESPACE'
        typ, dat = self._simple_command(name)
        return self._untagged_response(typ, dat, name)


    def noop(self):
        """Send NOOP command.

        (typ, [data]) = <instance>.noop()
        """
        if __debug__:
            if self.debug >= 3:
                self._dump_ur(self.untagged_responses)
        return self._simple_command('NOOP')


    def partial(self, message_num, message_part, start, length):
        """Fetch truncated part of a message.

        (typ, [data, ...]) = <instance>.partial(message_num, message_part, start, length)

        'data' is tuple of message part envelope and data.
        """
        name = 'PARTIAL'
        typ, dat = self._simple_command(name, message_num, message_part, start, length)
        return self._untagged_response(typ, dat, 'FETCH')


    def proxyauth(self, user):
        """Assume authentication as "user".

        Allows an authorised administrator to proxy into any user's
        mailbox.

        (typ, [data]) = <instance>.proxyauth(user)
        """

        name = 'PROXYAUTH'
        return self._simple_command('PROXYAUTH', user)


    def rename(self, oldmailbox, newmailbox):
        """Rename old mailbox name to new.

        (typ, [data]) = <instance>.rename(oldmailbox, newmailbox)
        """
        return self._simple_command('RENAME', oldmailbox, newmailbox)


    def search(self, charset, *criteria):
        """Search mailbox for matching messages.

        (typ, [data]) = <instance>.search(charset, criterion, ...)

        'data' is space separated list of matching message numbers.
        If UTF8 is enabled, charset MUST be None.
        """
        name = 'SEARCH'
        if charset:
            if self.utf8_enabled:
                raise IMAP4.error("Non-None charset not valid in UTF8 mode")
            typ, dat = self._simple_command(name, 'CHARSET', charset, *criteria)
        else:
            typ, dat = self._simple_command(name, *criteria)
        return self._untagged_response(typ, dat, name)


    def select(self, mailbox='INBOX', readonly=False):
        """Select a mailbox.

        Flush all untagged responses.

        (typ, [data]) = <instance>.select(mailbox='INBOX', readonly=False)

        'data' is count of messages in mailbox ('EXISTS' response).

        Mandated responses are ('FLAGS', 'EXISTS', 'RECENT', 'UIDVALIDITY'), so
        other responses should be obtained via <instance>.response('FLAGS') etc.
        """
        self.untagged_responses = {}    # Flush old responses.
        self.is_readonly = readonly
        if readonly:
            name = 'EXAMINE'
        else:
            name = 'SELECT'
        typ, dat = self._simple_command(name, mailbox)
        if typ != 'OK':
            self.state = 'AUTH'     # Might have been 'SELECTED'
            return typ, dat
        self.state = 'SELECTED'
        if 'READ-ONLY' in self.untagged_responses \
                and not readonly:
            if __debug__:
                if self.debug >= 1:
                    self._dump_ur(self.untagged_responses)
            raise self.readonly('%s is not writable' % mailbox)
        return typ, self.untagged_responses.get('EXISTS', [None])


    def setacl(self, mailbox, who, what):
        """Set a mailbox acl.

        (typ, [data]) = <instance>.setacl(mailbox, who, what)
        """
        return self._simple_command('SETACL', mailbox, who, what)


    def setannotation(self, *args):
        """(typ, [data]) = <instance>.setannotation(mailbox[, entry, attribute]+)
        Set ANNOTATIONs."""

        typ, dat = self._simple_command('SETANNOTATION', *args)
        return self._untagged_response(typ, dat, 'ANNOTATION')


    def setquota(self, root, limits):
        """Set the quota root's resource limits.

        (typ, [data]) = <instance>.setquota(root, limits)
        """
        typ, dat = self._simple_command('SETQUOTA', root, limits)
        return self._untagged_response(typ, dat, 'QUOTA')


    def sort(self, sort_criteria, charset, *search_criteria):
        """IMAP4rev1 extension SORT command.

        (typ, [data]) = <instance>.sort(sort_criteria, charset, search_criteria, ...)
        """
        name = 'SORT'
        #if not name in self.capabilities:      # Let the server decide!
        #       raise self.error('unimplemented extension command: %s' % name)
        if (sort_criteria[0],sort_criteria[-1]) != ('(',')'):
            sort_criteria = '(%s)' % sort_criteria
        typ, dat = self._simple_command(name, sort_criteria, charset, *search_criteria)
        return self._untagged_response(typ, dat, name)


    def starttls(self, ssl_context=None):
        name = 'STARTTLS'
        if not HAVE_SSL:
            raise self.error('SSL support missing')
        if self._tls_established:
            raise self.abort('TLS session already established')
        if name not in self.capabilities:
            raise self.abort('TLS not supported by server')
        # Generate a default SSL context if none was passed.
        if ssl_context is None:
            ssl_context = ssl._create_stdlib_context()
        typ, dat = self._simple_command(name)
        if typ == 'OK':
            self.sock = ssl_context.wrap_socket(self.sock,
                                                server_hostname=self.host)
            self.file = self.sock.makefile('rb')
            self._tls_established = True
            self._get_capabilities()
        else:
            raise self.error("Couldn't establish TLS session")
        return self._untagged_response(typ, dat, name)


    def status(self, mailbox, names):
        """Request named status conditions for mailbox.

        (typ, [data]) = <instance>.status(mailbox, names)
        """
        name = 'STATUS'
        #if self.PROTOCOL_VERSION == 'IMAP4':   # Let the server decide!
        #    raise self.error('%s unimplemented in IMAP4 (obtain IMAP4rev1 server, or re-code)' % name)
        typ, dat = self._simple_command(name, mailbox, names)
        return self._untagged_response(typ, dat, name)


    def store(self, message_set, command, flags):
        """Alters flag dispositions for messages in mailbox.

        (typ, [data]) = <instance>.store(message_set, command, flags)
        """
        if (flags[0],flags[-1]) != ('(',')'):
            flags = '(%s)' % flags  # Avoid quoting the flags
        typ, dat = self._simple_command('STORE', message_set, command, flags)
        return self._untagged_response(typ, dat, 'FETCH')


    def subscribe(self, mailbox):
        """Subscribe to new mailbox.

        (typ, [data]) = <instance>.subscribe(mailbox)
        """
        return self._simple_command('SUBSCRIBE', mailbox)


    def thread(self, threading_algorithm, charset, *search_criteria):
        """IMAPrev1 extension THREAD command.

        (type, [data]) = <instance>.thread(threading_algorithm, charset, search_criteria, ...)
        """
        name = 'THREAD'
        typ, dat = self._simple_command(name, threading_algorithm, charset, *search_criteria)
        return self._untagged_response(typ, dat, name)


    def uid(self, command, *args):
        """Execute "command arg ..." with messages identified by UID,
                rather than message number.

        (typ, [data]) = <instance>.uid(command, arg1, arg2, ...)

        Returns response appropriate to 'command'.
        """
        command = command.upper()
        if not command in Commands:
            raise self.error("Unknown IMAP4 UID command: %s" % command)
        if self.state not in Commands[command]:
            raise self.error("command %s illegal in state %s, "
                             "only allowed in states %s" %
                             (command, self.state,
                              ', '.join(Commands[command])))
        name = 'UID'
        typ, dat = self._simple_command(name, command, *args)
        if command in ('SEARCH', 'SORT', 'THREAD'):
            name = command
        else:
            name = 'FETCH'
        return self._untagged_response(typ, dat, name)


    def unsubscribe(self, mailbox):
        """Unsubscribe from old mailbox.

        (typ, [data]) = <instance>.unsubscribe(mailbox)
        """
        return self._simple_command('UNSUBSCRIBE', mailbox)


    def unselect(self):
        """Free server's resources associated with the selected mailbox
        and returns the server to the authenticated state.
        This command performs the same actions as CLOSE, except
        that no messages are permanently removed from the currently
        selected mailbox.

        (typ, [data]) = <instance>.unselect()
        """
        try:
            typ, data = self._simple_command('UNSELECT')
        finally:
            self.state = 'AUTH'
        return typ, data


    def xatom(self, name, *args):
        """Allow simple extension commands
                notified by server in CAPABILITY response.

        Assumes command is legal in current state.

        (typ, [data]) = <instance>.xatom(name, arg, ...)

        Returns response appropriate to extension command `name'.
        """
        name = name.upper()
        #if not name in self.capabilities:      # Let the server decide!
        #    raise self.error('unknown extension command: %s' % name)
        if not name in Commands:
            Commands[name] = (self.state,)
        return self._simple_command(name, *args)


    #       Private methods


    def _append_untagged(self, typ, dat):
        if dat is None:
            dat = b''
        ur = self.untagged_responses
        if __debug__:
            if self.debug >= 5:
                self._mesg('untagged_responses[%s] %s += ["%r"]' %
                        (typ, len(ur.get(typ,'')), dat))
        if typ in ur:
            ur[typ].append(dat)
        else:
            ur[typ] = [dat]


    def _check_bye(self):
        bye = self.untagged_responses.get('BYE')
        if bye:
            raise self.abort(bye[-1].decode(self._encoding, 'replace'))


    def _command(self, name, *args):

        if self.state not in Commands[name]:
            self.literal = None
            raise self.error("command %s illegal in state %s, "
                             "only allowed in states %s" %
                             (name, self.state,
                              ', '.join(Commands[name])))

        for typ in ('OK', 'NO', 'BAD'):
            if typ in self.untagged_responses:
                del self.untagged_responses[typ]

        if 'READ-ONLY' in self.untagged_responses \
        and not self.is_readonly:
            raise self.readonly('mailbox status changed to READ-ONLY')

        tag = self._new_tag()
        name = bytes(name, self._encoding)
        data = tag + b' ' + name
        for arg in args:
            if arg is None: continue
            if isinstance(arg, str):
                arg = bytes(arg, self._encoding)
            data = data + b' ' + arg

        literal = self.literal
        if literal is not None:
            self.literal = None
            if type(literal) is type(self._command):
                literator = literal
            else:
                literator = None
                data = data + bytes(' {%s}' % len(literal), self._encoding)

        if __debug__:
            if self.debug >= 4:
                self._mesg('> %r' % data)
            else:
                self._log('> %r' % data)

        try:
            self.send(data + CRLF)
        except OSError as val:
            raise self.abort('socket error: %s' % val)

        if literal is None:
            return tag

        while 1:
            # Wait for continuation response

            while self._get_response():
                if self.tagged_commands[tag]:   # BAD/NO?
                    return tag

            # Send literal

            if literator:
                literal = literator(self.continuation_response)

            if __debug__:
                if self.debug >= 4:
                    self._mesg('write literal size %s' % len(literal))

            try:
                self.send(literal)
                self.send(CRLF)
            except OSError as val:
                raise self.abort('socket error: %s' % val)

            if not literator:
                break

        return tag


    def _command_complete(self, name, tag):
        logout = (name == 'LOGOUT')
        # BYE is expected after LOGOUT
        if not logout:
            self._check_bye()
        try:
            typ, data = self._get_tagged_response(tag, expect_bye=logout)
        except self.abort as val:
            raise self.abort('command: %s => %s' % (name, val))
        except self.error as val:
            raise self.error('command: %s => %s' % (name, val))
        if not logout:
            self._check_bye()
        if typ == 'BAD':
            raise self.error('%s command error: %s %s' % (name, typ, data))
        return typ, data


    def _get_capabilities(self):
        typ, dat = self.capability()
        if dat == [None]:
            raise self.error('no CAPABILITY response from server')
        dat = str(dat[-1], self._encoding)
        dat = dat.upper()
        self.capabilities = tuple(dat.split())


    def _get_response(self):

        # Read response and store.
        #
        # Returns None for continuation responses,
        # otherwise first response line received.

        resp = self._get_line()

        # Command completion response?

        if self._match(self.tagre, resp):
            tag = self.mo.group('tag')
            if not tag in self.tagged_commands:
                raise self.abort('unexpected tagged response: %r' % resp)

            typ = self.mo.group('type')
            typ = str(typ, self._encoding)
            dat = self.mo.group('data')
            self.tagged_commands[tag] = (typ, [dat])
        else:
            dat2 = None

            # '*' (untagged) responses?

            if not self._match(Untagged_response, resp):
                if self._match(self.Untagged_status, resp):
                    dat2 = self.mo.group('data2')

            if self.mo is None:
                # Only other possibility is '+' (continuation) response...

                if self._match(Continuation, resp):
                    self.continuation_response = self.mo.group('data')
                    return None     # NB: indicates continuation

                raise self.abort("unexpected response: %r" % resp)

            typ = self.mo.group('type')
            typ = str(typ, self._encoding)
            dat = self.mo.group('data')
            if dat is None: dat = b''        # Null untagged response
            if dat2: dat = dat + b' ' + dat2

            # Is there a literal to come?

            while self._match(self.Literal, dat):

                # Read literal direct from connection.

                size = int(self.mo.group('size'))
                if __debug__:
                    if self.debug >= 4:
                        self._mesg('read literal size %s' % size)
                data = self.read(size)

                # Store response with literal as tuple

                self._append_untagged(typ, (dat, data))

                # Read trailer - possibly containing another literal

                dat = self._get_line()

            self._append_untagged(typ, dat)

        # Bracketed response information?

        if typ in ('OK', 'NO', 'BAD') and self._match(Response_code, dat):
            typ = self.mo.group('type')
            typ = str(typ, self._encoding)
            self._append_untagged(typ, self.mo.group('data'))

        if __debug__:
            if self.debug >= 1 and typ in ('NO', 'BAD', 'BYE'):
                self._mesg('%s response: %r' % (typ, dat))

        return resp


    def _get_tagged_response(self, tag, expect_bye=False):

        while 1:
            result = self.tagged_commands[tag]
            if result is not None:
                del self.tagged_commands[tag]
                return result

            if expect_bye:
                typ = 'BYE'
                bye = self.untagged_responses.pop(typ, None)
                if bye is not None:
                    # Server replies to the "LOGOUT" command with "BYE"
                    return (typ, bye)

            # If we've seen a BYE at this point, the socket will be
            # closed, so report the BYE now.
            self._check_bye()

            # Some have reported "unexpected response" exceptions.
            # Note that ignoring them here causes loops.
            # Instead, send me details of the unexpected response and
            # I'll update the code in `_get_response()'.

            try:
                self._get_response()
            except self.abort as val:
                if __debug__:
                    if self.debug >= 1:
                        self.print_log()
                raise


    def _get_line(self):

        line = self.readline()
        if not line:
            raise self.abort('socket error: EOF')

        # Protocol mandates all lines terminated by CRLF
        if not line.endswith(b'\r\n'):
            raise self.abort('socket error: unterminated line: %r' % line)

        line = line[:-2]
        if __debug__:
            if self.debug >= 4:
                self._mesg('< %r' % line)
            else:
                self._log('< %r' % line)
        return line


    def _match(self, cre, s):

        # Run compiled regular expression match method on 's'.
        # Save result, return success.

        self.mo = cre.match(s)
        if __debug__:
            if self.mo is not None and self.debug >= 5:
                self._mesg("\tmatched %r => %r" % (cre.pattern, self.mo.groups()))
        return self.mo is not None


    def _new_tag(self):

        tag = self.tagpre + bytes(str(self.tagnum), self._encoding)
        self.tagnum = self.tagnum + 1
        self.tagged_commands[tag] = None
        return tag


    def _quote(self, arg):

        arg = arg.replace('\\', '\\\\')
        arg = arg.replace('"', '\\"')

        return '"' + arg + '"'


    def _simple_command(self, name, *args):

        return self._command_complete(name, self._command(name, *args))


    def _untagged_response(self, typ, dat, name):
        if typ == 'NO':
            return typ, dat
        if not name in self.untagged_responses:
            return typ, [None]
        data = self.untagged_responses.pop(name)
        if __debug__:
            if self.debug >= 5:
                self._mesg('untagged_responses[%s] => %s' % (name, data))
        return typ, data


    if __debug__:

        def _mesg(self, s, secs=None):
            if secs is None:
                secs = time.time()
            tm = time.strftime('%M:%S', time.localtime(secs))
            sys.stderr.write('  %s.%02d %s\n' % (tm, (secs*100)%100, s))
            sys.stderr.flush()

        def _dump_ur(self, untagged_resp_dict):
            if not untagged_resp_dict:
                return
            items = (f'{key}: {value!r}'
                    for key, value in untagged_resp_dict.items())
            self._mesg('untagged responses dump:' + '\n\t\t'.join(items))

        def _log(self, line):
            # Keep log of last `_cmd_log_len' interactions for debugging.
            self._cmd_log[self._cmd_log_idx] = (line, time.time())
            self._cmd_log_idx += 1
            if self._cmd_log_idx >= self._cmd_log_len:
                self._cmd_log_idx = 0

        def print_log(self):
            self._mesg('last %d IMAP4 interactions:' % len(self._cmd_log))
            i, n = self._cmd_log_idx, self._cmd_log_len
            while n:
                try:
                    self._mesg(*self._cmd_log[i])
                except:
                    pass
                i += 1
                if i >= self._cmd_log_len:
                    i = 0
                n -= 1


if HAVE_SSL:

    class IMAP4_SSL(IMAP4):

        """IMAP4 client class over SSL connection

        Instantiate with: IMAP4_SSL([host[, port[, ssl_context[, timeout=None]]]])

                host - host's name (default: localhost);
                port - port number (default: standard IMAP4 SSL port);
                ssl_context - a SSLContext object that contains your certificate chain
                              and private key (default: None)
                timeout - socket timeout (default: None) If timeout is not given or is None,
                          the global default socket timeout is used

        for more documentation see the docstring of the parent class IMAP4.
        """


        def __init__(self, host='', port=IMAP4_SSL_PORT,
                     *, ssl_context=None, timeout=None):
            if ssl_context is None:
                ssl_context = ssl._create_stdlib_context()
            self.ssl_context = ssl_context
            IMAP4.__init__(self, host, port, timeout)

        def _create_socket(self, timeout):
            sock = IMAP4._create_socket(self, timeout)
            return self.ssl_context.wrap_socket(sock,
                                                server_hostname=self.host)

        def open(self, host='', port=IMAP4_SSL_PORT, timeout=None):
            """Setup connection to remote server on "host:port".
                (default: localhost:standard IMAP4 SSL port).
            This connection will be used by the routines:
                read, readline, send, shutdown.
            """
            IMAP4.open(self, host, port, timeout)

    __all__.append("IMAP4_SSL")


class IMAP4_stream(IMAP4):

    """IMAP4 client class over a stream

    Instantiate with: IMAP4_stream(command)

            "command" - a string that can be passed to subprocess.Popen()

    for more documentation see the docstring of the parent class IMAP4.
    """


    def __init__(self, command):
        self.command = command
        IMAP4.__init__(self)


    def open(self, host=None, port=None, timeout=None):
        """Setup a stream connection.
        This connection will be used by the routines:
            read, readline, send, shutdown.
        """
        self.host = None        # For compatibility with parent class
        self.port = None
        self.sock = None
        self.file = None
        self.process = subprocess.Popen(self.command,
            bufsize=DEFAULT_BUFFER_SIZE,
            stdin=subprocess.PIPE, stdout=subprocess.PIPE,
            shell=True, close_fds=True)
        self.writefile = self.process.stdin
        self.readfile = self.process.stdout

    def read(self, size):
        """Read 'size' bytes from remote."""
        return self.readfile.read(size)


    def readline(self):
        """Read line from remote."""
        return self.readfile.readline()


    def send(self, data):
        """Send data to remote."""
        self.writefile.write(data)
        self.writefile.flush()


    def shutdown(self):
        """Close I/O established in "open"."""
        self.readfile.close()
        self.writefile.close()
        self.process.wait()


class _Authenticator:

    """Private class to provide en/decoding
            for base64-based authentication conversation.
    """

    def __init__(self, mechinst):
        self.mech = mechinst    # Callable object to provide/process data

    def process(self, data):
        ret = self.mech(self.decode(data))
        if ret is None:
            return b'*'     # Abort conversation
        return self.encode(ret)

    def encode(self, inp):
        #
        #  Invoke binascii.b2a_base64 iteratively with
        #  short even length buffers, strip the trailing
        #  line feed from the result and append.  "Even"
        #  means a number that factors to both 6 and 8,
        #  so when it gets to the end of the 8-bit input
        #  there's no partial 6-bit output.
        #
        oup = b''
        if isinstance(inp, str):
            inp = inp.encode('utf-8')
        while inp:
            if len(inp) > 48:
                t = inp[:48]
                inp = inp[48:]
            else:
                t = inp
                inp = b''
            e = binascii.b2a_base64(t)
            if e:
                oup = oup + e[:-1]
        return oup

    def decode(self, inp):
        if not inp:
            return b''
        return binascii.a2b_base64(inp)

Months = ' Jan Feb Mar Apr May Jun Jul Aug Sep Oct Nov Dec'.split(' ')
Mon2num = {s.encode():n+1 for n, s in enumerate(Months[1:])}

def Internaldate2tuple(resp):
    """Parse an IMAP4 INTERNALDATE string.

    Return corresponding local time.  The return value is a
    time.struct_time tuple or None if the string has wrong format.
    """

    mo = InternalDate.match(resp)
    if not mo:
        return None

    mon = Mon2num[mo.group('mon')]
    zonen = mo.group('zonen')

    day = int(mo.group('day'))
    year = int(mo.group('year'))
    hour = int(mo.group('hour'))
    min = int(mo.group('min'))
    sec = int(mo.group('sec'))
    zoneh = int(mo.group('zoneh'))
    zonem = int(mo.group('zonem'))

    # INTERNALDATE timezone must be subtracted to get UT

    zone = (zoneh*60 + zonem)*60
    if zonen == b'-':
        zone = -zone

    tt = (year, mon, day, hour, min, sec, -1, -1, -1)
    utc = calendar.timegm(tt) - zone

    return time.localtime(utc)


def Int2AP(num):

    """Convert integer to A-P string representation."""

    val = b''; AP = b'ABCDEFGHIJKLMNOP'
    num = int(abs(num))
    while num:
        num, mod = divmod(num, 16)
        val = AP[mod:mod+1] + val
    return val


def ParseFlags(resp):

    """Convert IMAP4 flags response to python tuple."""

    mo = Flags.match(resp)
    if not mo:
        return ()

    return tuple(mo.group('flags').split())


def Time2Internaldate(date_time):

    """Convert date_time to IMAP4 INTERNALDATE representation.

    Return string in form: '"DD-Mmm-YYYY HH:MM:SS +HHMM"'.  The
    date_time argument can be a number (int or float) representing
    seconds since epoch (as returned by time.time()), a 9-tuple
    representing local time, an instance of time.struct_time (as
    returned by time.localtime()), an aware datetime instance or a
    double-quoted string.  In the last case, it is assumed to already
    be in the correct format.
    """
    if isinstance(date_time, (int, float)):
        dt = datetime.fromtimestamp(date_time,
                                    timezone.utc).astimezone()
    elif isinstance(date_time, tuple):
        try:
            gmtoff = date_time.tm_gmtoff
        except AttributeError:
            if time.daylight:
                dst = date_time[8]
                if dst == -1:
                    dst = time.localtime(time.mktime(date_time))[8]
                gmtoff = -(time.timezone, time.altzone)[dst]
            else:
                gmtoff = -time.timezone
        delta = timedelta(seconds=gmtoff)
        dt = datetime(*date_time[:6], tzinfo=timezone(delta))
    elif isinstance(date_time, datetime):
        if date_time.tzinfo is None:
            raise ValueError("date_time must be aware")
        dt = date_time
    elif isinstance(date_time, str) and (date_time[0],date_time[-1]) == ('"','"'):
        return date_time        # Assume in correct format
    else:
        raise ValueError("date_time not of a known type")
    fmt = '"%d-{}-%Y %H:%M:%S %z"'.format(Months[dt.month])
    return dt.strftime(fmt)


if __name__ == '__main__':

    # To test: invoke either as 'python imaplib.py [IMAP4_server_hostname]'
    # or 'python imaplib.py -s "rsh IMAP4_server_hostname exec /etc/rimapd"'
    # to test the IMAP4_stream class

    import getopt, getpass

    try:
        optlist, args = getopt.getopt(sys.argv[1:], 'd:s:')
    except getopt.error as val:
        optlist, args = (), ()

    stream_command = None
    for opt,val in optlist:
        if opt == '-d':
            Debug = int(val)
        elif opt == '-s':
            stream_command = val
            if not args: args = (stream_command,)

    if not args: args = ('',)

    host = args[0]

    USER = getpass.getuser()
    PASSWD = getpass.getpass("IMAP password for %s on %s: " % (USER, host or "localhost"))

    test_mesg = 'From: %(user)s@localhost%(lf)sSubject: IMAP4 test%(lf)s%(lf)sdata...%(lf)s' % {'user':USER, 'lf':'\n'}
    test_seq1 = (
    ('login', (USER, PASSWD)),
    ('create', ('/tmp/xxx 1',)),
    ('rename', ('/tmp/xxx 1', '/tmp/yyy')),
    ('CREATE', ('/tmp/yyz 2',)),
    ('append', ('/tmp/yyz 2', None, None, test_mesg)),
    ('list', ('/tmp', 'yy*')),
    ('select', ('/tmp/yyz 2',)),
    ('search', (None, 'SUBJECT', 'test')),
    ('fetch', ('1', '(FLAGS INTERNALDATE RFC822)')),
    ('store', ('1', 'FLAGS', r'(\Deleted)')),
    ('namespace', ()),
    ('expunge', ()),
    ('recent', ()),
    ('close', ()),
    )

    test_seq2 = (
    ('select', ()),
    ('response',('UIDVALIDITY',)),
    ('uid', ('SEARCH', 'ALL')),
    ('response', ('EXISTS',)),
    ('append', (None, None, None, test_mesg)),
    ('recent', ()),
    ('logout', ()),
    )

    def run(cmd, args):
        M._mesg('%s %s' % (cmd, args))
        typ, dat = getattr(M, cmd)(*args)
        M._mesg('%s => %s %s' % (cmd, typ, dat))
        if typ == 'NO': raise dat[0]
        return dat

    try:
        if stream_command:
            M = IMAP4_stream(stream_command)
        else:
            M = IMAP4(host)
        if M.state == 'AUTH':
            test_seq1 = test_seq1[1:]   # Login not needed
        M._mesg('PROTOCOL_VERSION = %s' % M.PROTOCOL_VERSION)
        M._mesg('CAPABILITIES = %r' % (M.capabilities,))

        for cmd,args in test_seq1:
            run(cmd, args)

        for ml in run('list', ('/tmp/', 'yy%')):
            mo = re.match(r'.*"([^"]+)"$', ml)
            if mo: path = mo.group(1)
            else: path = ml.split()[-1]
            run('delete', (path,))

        for cmd,args in test_seq2:
            dat = run(cmd, args)

            if (cmd,args) != ('uid', ('SEARCH', 'ALL')):
                continue

            uid = dat[-1].split()
            if not uid: continue
            run('uid', ('FETCH', '%s' % uid[-1],
                    '(FLAGS INTERNALDATE RFC822.SIZE RFC822.HEADER RFC822.TEXT)'))

        print('\nAll tests OK.')

    except:
        print('\nTests failed.')

        if not Debug:
            print('''
If you would like to see debugging output,
try: %s -d5
''' % sys.argv[0])

        raise
```
