## Supplementary software v0.2.1 for "Virtual control arms for paediatric myopia trials: external validation of axial-elongation models": __init__.py

```
"""A pure Python implementation of import."""
__all__ = ['__import__', 'import_module', 'invalidate_caches', 'reload']

# Bootstrap help #####################################################

# Until bootstrapping is complete, DO NOT import any modules that attempt
# to import importlib._bootstrap (directly or indirectly). Since this
# partially initialised package would be present in sys.modules, those
# modules would get an uninitialised copy of the source version, instead
# of a fully initialised version (either the frozen one or the one
# initialised below if the frozen one is not available).
import _imp  # Just the builtin component, NOT the full Python module
import sys

try:
    import _frozen_importlib as _bootstrap
except ImportError:
    from . import _bootstrap
    _bootstrap._setup(sys, _imp)
else:
    # importlib._bootstrap is the built-in import, ensure we don't create
    # a second copy of the module.
    _bootstrap.__name__ = 'importlib._bootstrap'
    _bootstrap.__package__ = 'importlib'
    try:
        _bootstrap.__file__ = __file__.replace('__init__.py', '_bootstrap.py')
    except NameError:
        # __file__ is not guaranteed to be defined, e.g. if this code gets
        # frozen by a tool like cx_Freeze.
        pass
    sys.modules['importlib._bootstrap'] = _bootstrap

try:
    import _frozen_importlib_external as _bootstrap_external
except ImportError:
    from . import _bootstrap_external
    _bootstrap_external._set_bootstrap_module(_bootstrap)
    _bootstrap._bootstrap_external = _bootstrap_external
else:
    _bootstrap_external.__name__ = 'importlib._bootstrap_external'
    _bootstrap_external.__package__ = 'importlib'
    try:
        _bootstrap_external.__file__ = __file__.replace('__init__.py', '_bootstrap_external.py')
    except NameError:
        # __file__ is not guaranteed to be defined, e.g. if this code gets
        # frozen by a tool like cx_Freeze.
        pass
    sys.modules['importlib._bootstrap_external'] = _bootstrap_external

# To simplify imports in test code
_pack_uint32 = _bootstrap_external._pack_uint32
_unpack_uint32 = _bootstrap_external._unpack_uint32

# Fully bootstrapped at this point, import whatever you like, circular
# dependencies and startup overhead minimisation permitting :)


# Public API #########################################################

from ._bootstrap import __import__


def invalidate_caches():
    """Call the invalidate_caches() method on all meta path finders stored in
    sys.meta_path (where implemented)."""
    for finder in sys.meta_path:
        if hasattr(finder, 'invalidate_caches'):
            finder.invalidate_caches()


def import_module(name, package=None):
    """Import a module.

    The 'package' argument is required when performing a relative import. It
    specifies the package to use as the anchor point from which to resolve the
    relative import to an absolute import.

    """
    level = 0
    if name.startswith('.'):
        if not package:
            raise TypeError("the 'package' argument is required to perform a "
                            f"relative import for {name!r}")
        for character in name:
            if character != '.':
                break
            level += 1
    return _bootstrap._gcd_import(name[level:], package, level)


_RELOADING = {}


def reload(module):
    """Reload the module and return it.

    The module must have been successfully imported before.

    """
    try:
        name = module.__spec__.name
    except AttributeError:
        try:
            name = module.__name__
        except AttributeError:
            raise TypeError("reload() argument must be a module") from None

    if sys.modules.get(name) is not module:
        raise ImportError(f"module {name} not in sys.modules", name=name)
    if name in _RELOADING:
        return _RELOADING[name]
    _RELOADING[name] = module
    try:
        parent_name = name.rpartition('.')[0]
        if parent_name:
            try:
                parent = sys.modules[parent_name]
            except KeyError:
                raise ImportError(f"parent {parent_name!r} not in sys.modules",
                                  name=parent_name) from None
            else:
                pkgpath = parent.__path__
        else:
            pkgpath = None
        target = module
        spec = module.__spec__ = _bootstrap._find_spec(name, pkgpath, target)
        if spec is None:
            raise ModuleNotFoundError(f"spec not found for the module {name!r}", name=name)
        _bootstrap._exec(spec, module)
        # The module may have replaced itself in sys.modules!
        return sys.modules[name]
    finally:
        try:
            del _RELOADING[name]
        except KeyError:
            pass
```
