## Supplementary software v0.2.1 for "Virtual control arms for paediatric myopia trials: external validation of axial-elongation models": _abc.py

```
"""Subset of importlib.abc used to reduce importlib.util imports."""
from . import _bootstrap
import abc


class Loader(metaclass=abc.ABCMeta):

    """Abstract base class for import loaders."""

    def create_module(self, spec):
        """Return a module to initialize and into which to load.

        This method should raise ImportError if anything prevents it
        from creating a new module.  It may return None to indicate
        that the spec should create the new module.
        """
        # By default, defer to default semantics for the new module.
        return None

    # We don't define exec_module() here since that would break
    # hasattr checks we do to support backward compatibility.

    def load_module(self, fullname):
        """Return the loaded module.

        The module must be added to sys.modules and have import-related
        attributes set properly.  The fullname is a str.

        ImportError is raised on failure.

        This method is deprecated in favor of loader.exec_module(). If
        exec_module() exists then it is used to provide a backwards-compatible
        functionality for this method.

        """
        if not hasattr(self, 'exec_module'):
            raise ImportError
        # Warning implemented in _load_module_shim().
        return _bootstrap._load_module_shim(self, fullname)
```
