## Supplementary software v0.2.1 for "Virtual control arms for paediatric myopia trials: external validation of axial-elongation models": _bootstrap.py

```
"""Core implementation of import.

This module is NOT meant to be directly imported! It has been designed such
that it can be bootstrapped into Python as the implementation of import. As
such it requires the injection of specific modules and attributes in order to
work. One should use importlib as the public-facing version of this module.

"""
#
# IMPORTANT: Whenever making changes to this module, be sure to run a top-level
# `make regen-importlib` followed by `make` in order to get the frozen version
# of the module updated. Not doing so will result in the Makefile to fail for
# all others who don't have a ./python around to freeze the module
# in the early stages of compilation.
#

# See importlib._setup() for what is injected into the global namespace.

# When editing this code be aware that code executed at import time CANNOT
# reference any injected objects! This includes not only global code but also
# anything specified at the class level.

def _object_name(obj):
    try:
        return obj.__qualname__
    except AttributeError:
        return type(obj).__qualname__

# Bootstrap-related code ######################################################

# Modules injected manually by _setup()
_thread = None
_warnings = None
_weakref = None

# Import done by _install_external_importers()
_bootstrap_external = None


def _wrap(new, old):
    """Simple substitute for functools.update_wrapper."""
    for replace in ['__module__', '__name__', '__qualname__', '__doc__']:
        if hasattr(old, replace):
            setattr(new, replace, getattr(old, replace))
    new.__dict__.update(old.__dict__)


def _new_module(name):
    return type(sys)(name)


# Module-level locking ########################################################

# For a list that can have a weakref to it.
class _List(list):
    __slots__ = ("__weakref__",)


# Copied from weakref.py with some simplifications and modifications unique to
# bootstrapping importlib. Many methods were simply deleting for simplicity, so if they
# are needed in the future they may work if simply copied back in.
class _WeakValueDictionary:

    def __init__(self):
        self_weakref = _weakref.ref(self)

        # Inlined to avoid issues with inheriting from _weakref.ref before _weakref is
        # set by _setup(). Since there's only one instance of this class, this is
        # not expensive.
        class KeyedRef(_weakref.ref):

            __slots__ = "key",

            def __new__(type, ob, key):
                self = super().__new__(type, ob, type.remove)
                self.key = key
                return self

            def __init__(self, ob, key):
                super().__init__(ob, self.remove)

            @staticmethod
            def remove(wr):
                nonlocal self_weakref

                self = self_weakref()
                if self is not None:
                    if self._iterating:
                        self._pending_removals.append(wr.key)
                    else:
                        _weakref._remove_dead_weakref(self.data, wr.key)

        self._KeyedRef = KeyedRef
        self.clear()

    def clear(self):
        self._pending_removals = []
        self._iterating = set()
        self.data = {}

    def _commit_removals(self):
        pop = self._pending_removals.pop
        d = self.data
        while True:
            try:
                key = pop()
            except IndexError:
                return
            _weakref._remove_dead_weakref(d, key)

    def get(self, key, default=None):
        if self._pending_removals:
            self._commit_removals()
        try:
            wr = self.data[key]
        except KeyError:
            return default
        else:
            if (o := wr()) is None:
                return default
            else:
                return o

    def setdefault(self, key, default=None):
        try:
            o = self.data[key]()
        except KeyError:
            o = None
        if o is None:
            if self._pending_removals:
                self._commit_removals()
            self.data[key] = self._KeyedRef(default, key)
            return default
        else:
            return o


# A dict mapping module names to weakrefs of _ModuleLock instances.
# Dictionary protected by the global import lock.
_module_locks = {}

# A dict mapping thread IDs to weakref'ed lists of _ModuleLock instances.
# This maps a thread to the module locks it is blocking on acquiring.  The
# values are lists because a single thread could perform a re-entrant import
# and be "in the process" of blocking on locks for more than one module.  A
# thread can be "in the process" because a thread cannot actually block on
# acquiring more than one lock but it can have set up bookkeeping that reflects
# that it intends to block on acquiring more than one lock.
#
# The dictionary uses a WeakValueDictionary to avoid keeping unnecessary
# lists around, regardless of GC runs. This way there's no memory leak if
# the list is no longer needed (GH-106176).
_blocking_on = None


class _BlockingOnManager:
    """A context manager responsible to updating ``_blocking_on``."""
    def __init__(self, thread_id, lock):
        self.thread_id = thread_id
        self.lock = lock

    def __enter__(self):
        """Mark the running thread as waiting for self.lock. via _blocking_on."""
        # Interactions with _blocking_on are *not* protected by the global
        # import lock here because each thread only touches the state that it
        # owns (state keyed on its thread id).  The global import lock is
        # re-entrant (i.e., a single thread may take it more than once) so it
        # wouldn't help us be correct in the face of re-entrancy either.

        self.blocked_on = _blocking_on.setdefault(self.thread_id, _List())
        self.blocked_on.append(self.lock)

    def __exit__(self, *args, **kwargs):
        """Remove self.lock from this thread's _blocking_on list."""
        self.blocked_on.remove(self.lock)


class _DeadlockError(RuntimeError):
    pass


def _has_deadlocked(target_id, *, seen_ids, candidate_ids, blocking_on):
    """Check if 'target_id' is holding the same lock as another thread(s).

    The search within 'blocking_on' starts with the threads listed in
    'candidate_ids'.  'seen_ids' contains any threads that are considered
    already traversed in the search.

    Keyword arguments:
    target_id     -- The thread id to try to reach.
    seen_ids      -- A set of threads that have already been visited.
    candidate_ids -- The thread ids from which to begin.
    blocking_on   -- A dict representing the thread/blocking-on graph.  This may
                     be the same object as the global '_blocking_on' but it is
                     a parameter to reduce the impact that global mutable
                     state has on the result of this function.
    """
    if target_id in candidate_ids:
        # If we have already reached the target_id, we're done - signal that it
        # is reachable.
        return True

    # Otherwise, try to reach the target_id from each of the given candidate_ids.
    for tid in candidate_ids:
        if not (candidate_blocking_on := blocking_on.get(tid)):
            # There are no edges out from this node, skip it.
            continue
        elif tid in seen_ids:
            # bpo 38091: the chain of tid's we encounter here eventually leads
            # to a fixed point or a cycle, but does not reach target_id.
            # This means we would not actually deadlock.  This can happen if
            # other threads are at the beginning of acquire() below.
            return False
        seen_ids.add(tid)

        # Follow the edges out from this thread.
        edges = [lock.owner for lock in candidate_blocking_on]
        if _has_deadlocked(target_id, seen_ids=seen_ids, candidate_ids=edges,
                blocking_on=blocking_on):
            return True

    return False


class _ModuleLock:
    """A recursive lock implementation which is able to detect deadlocks
    (e.g. thread 1 trying to take locks A then B, and thread 2 trying to
    take locks B then A).
    """

    def __init__(self, name):
        # Create an RLock for protecting the import process for the
        # corresponding module.  Since it is an RLock, a single thread will be
        # able to take it more than once.  This is necessary to support
        # re-entrancy in the import system that arises from (at least) signal
        # handlers and the garbage collector.  Consider the case of:
        #
        #  import foo
        #  -> ...
        #     -> importlib._bootstrap._ModuleLock.acquire
        #        -> ...
        #           -> <garbage collector>
        #              -> __del__
        #                 -> import foo
        #                    -> ...
        #                       -> importlib._bootstrap._ModuleLock.acquire
        #                          -> _BlockingOnManager.__enter__
        #
        # If a different thread than the running one holds the lock then the
        # thread will have to block on taking the lock, which is what we want
        # for thread safety.
        self.lock = _thread.RLock()
        self.wakeup = _thread.allocate_lock()

        # The name of the module for which this is a lock.
        self.name = name

        # Can end up being set to None if this lock is not owned by any thread
        # or the thread identifier for the owning thread.
        self.owner = None

        # Represent the number of times the owning thread has acquired this lock
        # via a list of True.  This supports RLock-like ("re-entrant lock")
        # behavior, necessary in case a single thread is following a circular
        # import dependency and needs to take the lock for a single module
        # more than once.
        #
        # Counts are represented as a list of True because list.append(True)
        # and list.pop() are both atomic and thread-safe in CPython and it's hard
        # to find another primitive with the same properties.
        self.count = []

        # This is a count of the number of threads that are blocking on
        # self.wakeup.acquire() awaiting to get their turn holding this module
        # lock.  When the module lock is released, if this is greater than
        # zero, it is decremented and `self.wakeup` is released one time.  The
        # intent is that this will let one other thread make more progress on
        # acquiring this module lock.  This repeats until all the threads have
        # gotten a turn.
        #
        # This is incremented in self.acquire() when a thread notices it is
        # going to have to wait for another thread to finish.
        #
        # See the comment above count for explanation of the representation.
        self.waiters = []

    def has_deadlock(self):
        # To avoid deadlocks for concurrent or re-entrant circular imports,
        # look at _blocking_on to see if any threads are blocking
        # on getting the import lock for any module for which the import lock
        # is held by this thread.
        return _has_deadlocked(
            # Try to find this thread.
            target_id=_thread.get_ident(),
            seen_ids=set(),
            # Start from the thread that holds the import lock for this
            # module.
            candidate_ids=[self.owner],
            # Use the global "blocking on" state.
            blocking_on=_blocking_on,
        )

    def acquire(self):
        """
        Acquire the module lock.  If a potential deadlock is detected,
        a _DeadlockError is raised.
        Otherwise, the lock is always acquired and True is returned.
        """
        tid = _thread.get_ident()
        with _BlockingOnManager(tid, self):
            while True:
                # Protect interaction with state on self with a per-module
                # lock.  This makes it safe for more than one thread to try to
                # acquire the lock for a single module at the same time.
                with self.lock:
                    if self.count == [] or self.owner == tid:
                        # If the lock for this module is unowned then we can
                        # take the lock immediately and succeed.  If the lock
                        # for this module is owned by the running thread then
                        # we can also allow the acquire to succeed.  This
                        # supports circular imports (thread T imports module A
                        # which imports module B which imports module A).
                        self.owner = tid
                        self.count.append(True)
                        return True

                    # At this point we know the lock is held (because count !=
                    # 0) by another thread (because owner != tid).  We'll have
                    # to get in line to take the module lock.

                    # But first, check to see if this thread would create a
                    # deadlock by acquiring this module lock.  If it would
                    # then just stop with an error.
                    #
                    # It's not clear who is expected to handle this error.
                    # There is one handler in _lock_unlock_module but many
                    # times this method is called when entering the context
                    # manager _ModuleLockManager instead - so _DeadlockError
                    # will just propagate up to application code.
                    #
                    # This seems to be more than just a hypothetical -
                    # https://stackoverflow.com/questions/59509154
                    # https://github.com/encode/django-rest-framework/issues/7078
                    if self.has_deadlock():
                        raise _DeadlockError(f'deadlock detected by {self!r}')

                    # Check to see if we're going to be able to acquire the
                    # lock.  If we are going to have to wait then increment
                    # the waiters so `self.release` will know to unblock us
                    # later on.  We do this part non-blockingly so we don't
                    # get stuck here before we increment waiters.  We have
                    # this extra acquire call (in addition to the one below,
                    # outside the self.lock context manager) to make sure
                    # self.wakeup is held when the next acquire is called (so
                    # we block).  This is probably needlessly complex and we
                    # should just take self.wakeup in the return codepath
                    # above.
                    if self.wakeup.acquire(False):
                        self.waiters.append(None)

                # Now take the lock in a blocking fashion.  This won't
                # complete until the thread holding this lock
                # (self.owner) calls self.release.
                self.wakeup.acquire()

                # Taking the lock has served its purpose (making us wait), so we can
                # give it up now.  We'll take it w/o blocking again on the
                # next iteration around this 'while' loop.
                self.wakeup.release()

    def release(self):
        tid = _thread.get_ident()
        with self.lock:
            if self.owner != tid:
                raise RuntimeError('cannot release un-acquired lock')
            assert len(self.count) > 0
            self.count.pop()
            if not len(self.count):
                self.owner = None
                if len(self.waiters) > 0:
                    self.waiters.pop()
                    self.wakeup.release()

    def __repr__(self):
        return f'_ModuleLock({self.name!r}) at {id(self)}'


class _DummyModuleLock:
    """A simple _ModuleLock equivalent for Python builds without
    multi-threading support."""

    def __init__(self, name):
        self.name = name
        self.count = 0

    def acquire(self):
        self.count += 1
        return True

    def release(self):
        if self.count == 0:
            raise RuntimeError('cannot release un-acquired lock')
        self.count -= 1

    def __repr__(self):
        return f'_DummyModuleLock({self.name!r}) at {id(self)}'


class _ModuleLockManager:

    def __init__(self, name):
        self._name = name
        self._lock = None

    def __enter__(self):
        self._lock = _get_module_lock(self._name)
        self._lock.acquire()

    def __exit__(self, *args, **kwargs):
        self._lock.release()


# The following two functions are for consumption by Python/import.c.

def _get_module_lock(name):
    """Get or create the module lock for a given module name.

    Acquire/release internally the global import lock to protect
    _module_locks."""

    _imp.acquire_lock()
    try:
        try:
            lock = _module_locks[name]()
        except KeyError:
            lock = None

        if lock is None:
            if _thread is None:
                lock = _DummyModuleLock(name)
            else:
                lock = _ModuleLock(name)

            def cb(ref, name=name):
                _imp.acquire_lock()
                try:
                    # bpo-31070: Check if another thread created a new lock
                    # after the previous lock was destroyed
                    # but before the weakref callback was called.
                    if _module_locks.get(name) is ref:
                        del _module_locks[name]
                finally:
                    _imp.release_lock()

            _module_locks[name] = _weakref.ref(lock, cb)
    finally:
        _imp.release_lock()

    return lock


def _lock_unlock_module(name):
    """Acquires then releases the module lock for a given module name.

    This is used to ensure a module is completely initialized, in the
    event it is being imported by another thread.
    """
    lock = _get_module_lock(name)
    try:
        lock.acquire()
    except _DeadlockError:
        # Concurrent circular import, we'll accept a partially initialized
        # module object.
        pass
    else:
        lock.release()

# Frame stripping magic ###############################################
def _call_with_frames_removed(f, *args, **kwds):
    """remove_importlib_frames in import.c will always remove sequences
    of importlib frames that end with a call to this function

    Use it instead of a normal call in places where including the importlib
    frames introduces unwanted noise into the traceback (e.g. when executing
    module code)
    """
    return f(*args, **kwds)


def _verbose_message(message, *args, verbosity=1):
    """Print the message to stderr if -v/PYTHONVERBOSE is turned on."""
    if sys.flags.verbose >= verbosity:
        if not message.startswith(('#', 'import ')):
            message = '# ' + message
        print(message.format(*args), file=sys.stderr)


def _requires_builtin(fxn):
    """Decorator to verify the named module is built-in."""
    def _requires_builtin_wrapper(self, fullname):
        if fullname not in sys.builtin_module_names:
            raise ImportError(f'{fullname!r} is not a built-in module',
                              name=fullname)
        return fxn(self, fullname)
    _wrap(_requires_builtin_wrapper, fxn)
    return _requires_builtin_wrapper


def _requires_frozen(fxn):
    """Decorator to verify the named module is frozen."""
    def _requires_frozen_wrapper(self, fullname):
        if not _imp.is_frozen(fullname):
            raise ImportError(f'{fullname!r} is not a frozen module',
                              name=fullname)
        return fxn(self, fullname)
    _wrap(_requires_frozen_wrapper, fxn)
    return _requires_frozen_wrapper


# Typically used by loader classes as a method replacement.
def _load_module_shim(self, fullname):
    """Load the specified module into sys.modules and return it.

    This method is deprecated.  Use loader.exec_module() instead.

    """
    msg = ("the load_module() method is deprecated and slated for removal in "
          "Python 3.12; use exec_module() instead")
    _warnings.warn(msg, DeprecationWarning)
    spec = spec_from_loader(fullname, self)
    if fullname in sys.modules:
        module = sys.modules[fullname]
        _exec(spec, module)
        return sys.modules[fullname]
    else:
        return _load(spec)

# Module specifications #######################################################

def _module_repr(module):
    """The implementation of ModuleType.__repr__()."""
    loader = getattr(module, '__loader__', None)
    if spec := getattr(module, "__spec__", None):
        return _module_repr_from_spec(spec)
    # Fall through to a catch-all which always succeeds.
    try:
        name = module.__name__
    except AttributeError:
        name = '?'
    try:
        filename = module.__file__
    except AttributeError:
        if loader is None:
            return f'<module {name!r}>'
        else:
            return f'<module {name!r} ({loader!r})>'
    else:
        return f'<module {name!r} from {filename!r}>'


class ModuleSpec:
    """The specification for a module, used for loading.

    A module's spec is the source for information about the module.  For
    data associated with the module, including source, use the spec's
    loader.

    `name` is the absolute name of the module.  `loader` is the loader
    to use when loading the module.  `parent` is the name of the
    package the module is in.  The parent is derived from the name.

    `is_package` determines if the module is considered a package or
    not.  On modules this is reflected by the `__path__` attribute.

    `origin` is the specific location used by the loader from which to
    load the module, if that information is available.  When filename is
    set, origin will match.

    `has_location` indicates that a spec's "origin" reflects a location.
    When this is True, `__file__` attribute of the module is set.

    `cached` is the location of the cached bytecode file, if any.  It
    corresponds to the `__cached__` attribute.

    `submodule_search_locations` is the sequence of path entries to
    search when importing submodules.  If set, is_package should be
    True--and False otherwise.

    Packages are simply modules that (may) have submodules.  If a spec
    has a non-None value in `submodule_search_locations`, the import
    system will consider modules loaded from the spec as packages.

    Only finders (see importlib.abc.MetaPathFinder and
    importlib.abc.PathEntryFinder) should modify ModuleSpec instances.

    """

    def __init__(self, name, loader, *, origin=None, loader_state=None,
                 is_package=None):
        self.name = name
        self.loader = loader
        self.origin = origin
        self.loader_state = loader_state
        self.submodule_search_locations = [] if is_package else None
        self._uninitialized_submodules = []

        # file-location attributes
        self._set_fileattr = False
        self._cached = None

    def __repr__(self):
        args = [f'name={self.name!r}', f'loader={self.loader!r}']
        if self.origin is not None:
            args.append(f'origin={self.origin!r}')
        if self.submodule_search_locations is not None:
            args.append(f'submodule_search_locations={self.submodule_search_locations}')
        return f'{self.__class__.__name__}({", ".join(args)})'

    def __eq__(self, other):
        smsl = self.submodule_search_locations
        try:
            return (self.name == other.name and
                    self.loader == other.loader and
                    self.origin == other.origin and
                    smsl == other.submodule_search_locations and
                    self.cached == other.cached and
                    self.has_location == other.has_location)
        except AttributeError:
            return NotImplemented

    @property
    def cached(self):
        if self._cached is None:
            if self.origin is not None and self._set_fileattr:
                if _bootstrap_external is None:
                    raise NotImplementedError
                self._cached = _bootstrap_external._get_cached(self.origin)
        return self._cached

    @cached.setter
    def cached(self, cached):
        self._cached = cached

    @property
    def parent(self):
        """The name of the module's parent."""
        if self.submodule_search_locations is None:
            return self.name.rpartition('.')[0]
        else:
            return self.name

    @property
    def has_location(self):
        return self._set_fileattr

    @has_location.setter
    def has_location(self, value):
        self._set_fileattr = bool(value)


def spec_from_loader(name, loader, *, origin=None, is_package=None):
    """Return a module spec based on various loader methods."""
    if origin is None:
        origin = getattr(loader, '_ORIGIN', None)

    if not origin and hasattr(loader, 'get_filename'):
        if _bootstrap_external is None:
            raise NotImplementedError
        spec_from_file_location = _bootstrap_external.spec_from_file_location

        if is_package is None:
            return spec_from_file_location(name, loader=loader)
        search = [] if is_package else None
        return spec_from_file_location(name, loader=loader,
                                       submodule_search_locations=search)

    if is_package is None:
        if hasattr(loader, 'is_package'):
            try:
                is_package = loader.is_package(name)
            except ImportError:
                is_package = None  # aka, undefined
        else:
            # the default
            is_package = False

    return ModuleSpec(name, loader, origin=origin, is_package=is_package)


def _spec_from_module(module, loader=None, origin=None):
    # This function is meant for use in _setup().
    try:
        spec = module.__spec__
    except AttributeError:
        pass
    else:
        if spec is not None:
            return spec

    name = module.__name__
    if loader is None:
        try:
            loader = module.__loader__
        except AttributeError:
            # loader will stay None.
            pass
    try:
        location = module.__file__
    except AttributeError:
        location = None
    if origin is None:
        if loader is not None:
            origin = getattr(loader, '_ORIGIN', None)
        if not origin and location is not None:
            origin = location
    try:
        cached = module.__cached__
    except AttributeError:
        cached = None
    try:
        submodule_search_locations = list(module.__path__)
    except AttributeError:
        submodule_search_locations = None

    spec = ModuleSpec(name, loader, origin=origin)
    spec._set_fileattr = False if location is None else (origin == location)
    spec.cached = cached
    spec.submodule_search_locations = submodule_search_locations
    return spec


def _init_module_attrs(spec, module, *, override=False):
    # The passed-in module may be not support attribute assignment,
    # in which case we simply don't set the attributes.
    # __name__
    if (override or getattr(module, '__name__', None) is None):
        try:
            module.__name__ = spec.name
        except AttributeError:
            pass
    # __loader__
    if override or getattr(module, '__loader__', None) is None:
        loader = spec.loader
        if loader is None:
            # A backward compatibility hack.
            if spec.submodule_search_locations is not None:
                if _bootstrap_external is None:
                    raise NotImplementedError
                NamespaceLoader = _bootstrap_external.NamespaceLoader

                loader = NamespaceLoader.__new__(NamespaceLoader)
                loader._path = spec.submodule_search_locations
                spec.loader = loader
                # While the docs say that module.__file__ is not set for
                # built-in modules, and the code below will avoid setting it if
                # spec.has_location is false, this is incorrect for namespace
                # packages.  Namespace packages have no location, but their
                # __spec__.origin is None, and thus their module.__file__
                # should also be None for consistency.  While a bit of a hack,
                # this is the best place to ensure this consistency.
                #
                # See # https://docs.python.org/3/library/importlib.html#importlib.abc.Loader.load_module
                # and bpo-32305
                module.__file__ = None
        try:
            module.__loader__ = loader
        except AttributeError:
            pass
    # __package__
    if override or getattr(module, '__package__', None) is None:
        try:
            module.__package__ = spec.parent
        except AttributeError:
            pass
    # __spec__
    try:
        module.__spec__ = spec
    except AttributeError:
        pass
    # __path__
    if override or getattr(module, '__path__', None) is None:
        if spec.submodule_search_locations is not None:
            # XXX We should extend __path__ if it's already a list.
            try:
                module.__path__ = spec.submodule_search_locations
            except AttributeError:
                pass
    # __file__/__cached__
    if spec.has_location:
        if override or getattr(module, '__file__', None) is None:
            try:
                module.__file__ = spec.origin
            except AttributeError:
                pass

        if override or getattr(module, '__cached__', None) is None:
            if spec.cached is not None:
                try:
                    module.__cached__ = spec.cached
                except AttributeError:
                    pass
    return module


def module_from_spec(spec):
    """Create a module based on the provided spec."""
    # Typically loaders will not implement create_module().
    module = None
    if hasattr(spec.loader, 'create_module'):
        # If create_module() returns `None` then it means default
        # module creation should be used.
        module = spec.loader.create_module(spec)
    elif hasattr(spec.loader, 'exec_module'):
        raise ImportError('loaders that define exec_module() '
                          'must also define create_module()')
    if module is None:
        module = _new_module(spec.name)
    _init_module_attrs(spec, module)
    return module


def _module_repr_from_spec(spec):
    """Return the repr to use for the module."""
    name = '?' if spec.name is None else spec.name
    if spec.origin is None:
        loader = spec.loader
        if loader is None:
            return f'<module {name!r}>'
        elif (
            _bootstrap_external is not None
            and isinstance(loader, _bootstrap_external.NamespaceLoader)
        ):
            return f'<module {name!r} (namespace) from {list(loader._path)}>'
        else:
            return f'<module {name!r} ({loader!r})>'
    else:
        if spec.has_location:
            return f'<module {name!r} from {spec.origin!r}>'
        else:
            return f'<module {spec.name!r} ({spec.origin})>'


# Used by importlib.reload() and _load_module_shim().
def _exec(spec, module):
    """Execute the spec's specified module in an existing module's namespace."""
    name = spec.name
    with _ModuleLockManager(name):
        if sys.modules.get(name) is not module:
            msg = f'module {name!r} not in sys.modules'
            raise ImportError(msg, name=name)
        try:
            if spec.loader is None:
                if spec.submodule_search_locations is None:
                    raise ImportError('missing loader', name=spec.name)
                # Namespace package.
                _init_module_attrs(spec, module, override=True)
            else:
                _init_module_attrs(spec, module, override=True)
                if not hasattr(spec.loader, 'exec_module'):
                    msg = (f"{_object_name(spec.loader)}.exec_module() not found; "
                           "falling back to load_module()")
                    _warnings.warn(msg, ImportWarning)
                    spec.loader.load_module(name)
                else:
                    spec.loader.exec_module(module)
        finally:
            # Update the order of insertion into sys.modules for module
            # clean-up at shutdown.
            module = sys.modules.pop(spec.name)
            sys.modules[spec.name] = module
    return module


def _load_backward_compatible(spec):
    # It is assumed that all callers have been warned about using load_module()
    # appropriately before calling this function.
    try:
        spec.loader.load_module(spec.name)
    except:
        if spec.name in sys.modules:
            module = sys.modules.pop(spec.name)
            sys.modules[spec.name] = module
        raise
    # The module must be in sys.modules at this point!
    # Move it to the end of sys.modules.
    module = sys.modules.pop(spec.name)
    sys.modules[spec.name] = module
    if getattr(module, '__loader__', None) is None:
        try:
            module.__loader__ = spec.loader
        except AttributeError:
            pass
    if getattr(module, '__package__', None) is None:
        try:
            # Since module.__path__ may not line up with
            # spec.submodule_search_paths, we can't necessarily rely
            # on spec.parent here.
            module.__package__ = module.__name__
            if not hasattr(module, '__path__'):
                module.__package__ = spec.name.rpartition('.')[0]
        except AttributeError:
            pass
    if getattr(module, '__spec__', None) is None:
        try:
            module.__spec__ = spec
        except AttributeError:
            pass
    return module

def _load_unlocked(spec):
    # A helper for direct use by the import system.
    if spec.loader is not None:
        # Not a namespace package.
        if not hasattr(spec.loader, 'exec_module'):
            msg = (f"{_object_name(spec.loader)}.exec_module() not found; "
                    "falling back to load_module()")
            _warnings.warn(msg, ImportWarning)
            return _load_backward_compatible(spec)

    module = module_from_spec(spec)

    # This must be done before putting the module in sys.modules
    # (otherwise an optimization shortcut in import.c becomes
    # wrong).
    spec._initializing = True
    try:
        sys.modules[spec.name] = module
        try:
            if spec.loader is None:
                if spec.submodule_search_locations is None:
                    raise ImportError('missing loader', name=spec.name)
                # A namespace package so do nothing.
            else:
                spec.loader.exec_module(module)
        except:
            try:
                del sys.modules[spec.name]
            except KeyError:
                pass
            raise
        # Move the module to the end of sys.modules.
        # We don't ensure that the import-related module attributes get
        # set in the sys.modules replacement case.  Such modules are on
        # their own.
        module = sys.modules.pop(spec.name)
        sys.modules[spec.name] = module
        _verbose_message('import {!r} # {!r}', spec.name, spec.loader)
    finally:
        spec._initializing = False

    return module

# A method used during testing of _load_unlocked() and by
# _load_module_shim().
def _load(spec):
    """Return a new module object, loaded by the spec's loader.

    The module is not added to its parent.

    If a module is already in sys.modules, that existing module gets
    clobbered.

    """
    with _ModuleLockManager(spec.name):
        return _load_unlocked(spec)


# Loaders #####################################################################

class BuiltinImporter:

    """Meta path import for built-in modules.

    All methods are either class or static methods to avoid the need to
    instantiate the class.

    """

    _ORIGIN = "built-in"

    @classmethod
    def find_spec(cls, fullname, path=None, target=None):
        if _imp.is_builtin(fullname):
            return spec_from_loader(fullname, cls, origin=cls._ORIGIN)
        else:
            return None

    @staticmethod
    def create_module(spec):
        """Create a built-in module"""
        if spec.name not in sys.builtin_module_names:
            raise ImportError(f'{spec.name!r} is not a built-in module',
                              name=spec.name)
        return _call_with_frames_removed(_imp.create_builtin, spec)

    @staticmethod
    def exec_module(module):
        """Exec a built-in module"""
        _call_with_frames_removed(_imp.exec_builtin, module)

    @classmethod
    @_requires_builtin
    def get_code(cls, fullname):
        """Return None as built-in modules do not have code objects."""
        return None

    @classmethod
    @_requires_builtin
    def get_source(cls, fullname):
        """Return None as built-in modules do not have source code."""
        return None

    @classmethod
    @_requires_builtin
    def is_package(cls, fullname):
        """Return False as built-in modules are never packages."""
        return False

    load_module = classmethod(_load_module_shim)


class FrozenImporter:

    """Meta path import for frozen modules.

    All methods are either class or static methods to avoid the need to
    instantiate the class.

    """

    _ORIGIN = "frozen"

    @classmethod
    def _fix_up_module(cls, module):
        spec = module.__spec__
        state = spec.loader_state
        if state is None:
            # The module is missing FrozenImporter-specific values.

            # Fix up the spec attrs.
            origname = vars(module).pop('__origname__', None)
            assert origname, 'see PyImport_ImportFrozenModuleObject()'
            ispkg = hasattr(module, '__path__')
            assert _imp.is_frozen_package(module.__name__) == ispkg, ispkg
            filename, pkgdir = cls._resolve_filename(origname, spec.name, ispkg)
            spec.loader_state = type(sys.implementation)(
                filename=filename,
                origname=origname,
            )
            __path__ = spec.submodule_search_locations
            if ispkg:
                assert __path__ == [], __path__
                if pkgdir:
                    spec.submodule_search_locations.insert(0, pkgdir)
            else:
                assert __path__ is None, __path__

            # Fix up the module attrs (the bare minimum).
            assert not hasattr(module, '__file__'), module.__file__
            if filename:
                try:
                    module.__file__ = filename
                except AttributeError:
                    pass
            if ispkg:
                if module.__path__ != __path__:
                    assert module.__path__ == [], module.__path__
                    module.__path__.extend(__path__)
        else:
            # These checks ensure that _fix_up_module() is only called
            # in the right places.
            __path__ = spec.submodule_search_locations
            ispkg = __path__ is not None
            # Check the loader state.
            assert sorted(vars(state)) == ['filename', 'origname'], state
            if state.origname:
                # The only frozen modules with "origname" set are stdlib modules.
                (__file__, pkgdir,
                 ) = cls._resolve_filename(state.origname, spec.name, ispkg)
                assert state.filename == __file__, (state.filename, __file__)
                if pkgdir:
                    assert __path__ == [pkgdir], (__path__, pkgdir)
                else:
                    assert __path__ == ([] if ispkg else None), __path__
            else:
                __file__ = None
                assert state.filename is None, state.filename
                assert __path__ == ([] if ispkg else None), __path__
            # Check the file attrs.
            if __file__:
                assert hasattr(module, '__file__')
                assert module.__file__ == __file__, (module.__file__, __file__)
            else:
                assert not hasattr(module, '__file__'), module.__file__
            if ispkg:
                assert hasattr(module, '__path__')
                assert module.__path__ == __path__, (module.__path__, __path__)
            else:
                assert not hasattr(module, '__path__'), module.__path__
        assert not spec.has_location

    @classmethod
    def _resolve_filename(cls, fullname, alias=None, ispkg=False):
        if not fullname or not getattr(sys, '_stdlib_dir', None):
            return None, None
        try:
            sep = cls._SEP
        except AttributeError:
            sep = cls._SEP = '\\' if sys.platform == 'win32' else '/'

        if fullname != alias:
            if fullname.startswith('<'):
                fullname = fullname[1:]
                if not ispkg:
                    fullname = f'{fullname}.__init__'
            else:
                ispkg = False
        relfile = fullname.replace('.', sep)
        if ispkg:
            pkgdir = f'{sys._stdlib_dir}{sep}{relfile}'
            filename = f'{pkgdir}{sep}__init__.py'
        else:
            pkgdir = None
            filename = f'{sys._stdlib_dir}{sep}{relfile}.py'
        return filename, pkgdir

    @classmethod
    def find_spec(cls, fullname, path=None, target=None):
        info = _call_with_frames_removed(_imp.find_frozen, fullname)
        if info is None:
            return None
        # We get the marshaled data in exec_module() (the loader
        # part of the importer), instead of here (the finder part).
        # The loader is the usual place to get the data that will
        # be loaded into the module.  (For example, see _LoaderBasics
        # in _bootstrap_external.py.)  Most importantly, this importer
        # is simpler if we wait to get the data.
        # However, getting as much data in the finder as possible
        # to later load the module is okay, and sometimes important.
        # (That's why ModuleSpec.loader_state exists.)  This is
        # especially true if it avoids throwing away expensive data
        # the loader would otherwise duplicate later and can be done
        # efficiently.  In this case it isn't worth it.
        _, ispkg, origname = info
        spec = spec_from_loader(fullname, cls,
                                origin=cls._ORIGIN,
                                is_package=ispkg)
        filename, pkgdir = cls._resolve_filename(origname, fullname, ispkg)
        spec.loader_state = type(sys.implementation)(
            filename=filename,
            origname=origname,
        )
        if pkgdir:
            spec.submodule_search_locations.insert(0, pkgdir)
        return spec

    @staticmethod
    def create_module(spec):
        """Set __file__, if able."""
        module = _new_module(spec.name)
        try:
            filename = spec.loader_state.filename
        except AttributeError:
            pass
        else:
            if filename:
                module.__file__ = filename
        return module

    @staticmethod
    def exec_module(module):
        spec = module.__spec__
        name = spec.name
        code = _call_with_frames_removed(_imp.get_frozen_object, name)
        exec(code, module.__dict__)

    @classmethod
    def load_module(cls, fullname):
        """Load a frozen module.

        This method is deprecated.  Use exec_module() instead.

        """
        # Warning about deprecation implemented in _load_module_shim().
        module = _load_module_shim(cls, fullname)
        info = _imp.find_frozen(fullname)
        assert info is not None
        _, ispkg, origname = info
        module.__origname__ = origname
        vars(module).pop('__file__', None)
        if ispkg:
            module.__path__ = []
        cls._fix_up_module(module)
        return module

    @classmethod
    @_requires_frozen
    def get_code(cls, fullname):
        """Return the code object for the frozen module."""
        return _imp.get_frozen_object(fullname)

    @classmethod
    @_requires_frozen
    def get_source(cls, fullname):
        """Return None as frozen modules do not have source code."""
        return None

    @classmethod
    @_requires_frozen
    def is_package(cls, fullname):
        """Return True if the frozen module is a package."""
        return _imp.is_frozen_package(fullname)


# Import itself ###############################################################

class _ImportLockContext:

    """Context manager for the import lock."""

    def __enter__(self):
        """Acquire the import lock."""
        _imp.acquire_lock()

    def __exit__(self, exc_type, exc_value, exc_traceback):
        """Release the import lock regardless of any raised exceptions."""
        _imp.release_lock()


def _resolve_name(name, package, level):
    """Resolve a relative module name to an absolute one."""
    bits = package.rsplit('.', level - 1)
    if len(bits) < level:
        raise ImportError('attempted relative import beyond top-level package')
    base = bits[0]
    return f'{base}.{name}' if name else base


def _find_spec(name, path, target=None):
    """Find a module's spec."""
    meta_path = sys.meta_path
    if meta_path is None:
        # PyImport_Cleanup() is running or has been called.
        raise ImportError("sys.meta_path is None, Python is likely "
                          "shutting down")

    if not meta_path:
        _warnings.warn('sys.meta_path is empty', ImportWarning)

    # We check sys.modules here for the reload case.  While a passed-in
    # target will usually indicate a reload there is no guarantee, whereas
    # sys.modules provides one.
    is_reload = name in sys.modules
    for finder in meta_path:
        with _ImportLockContext():
            try:
                find_spec = finder.find_spec
            except AttributeError:
                continue
            else:
                spec = find_spec(name, path, target)
        if spec is not None:
            # The parent import may have already imported this module.
            if not is_reload and name in sys.modules:
                module = sys.modules[name]
                try:
                    __spec__ = module.__spec__
                except AttributeError:
                    # We use the found spec since that is the one that
                    # we would have used if the parent module hadn't
                    # beaten us to the punch.
                    return spec
                else:
                    if __spec__ is None:
                        return spec
                    else:
                        return __spec__
            else:
                return spec
    else:
        return None


def _sanity_check(name, package, level):
    """Verify arguments are "sane"."""
    if not isinstance(name, str):
        raise TypeError(f'module name must be str, not {type(name)}')
    if level < 0:
        raise ValueError('level must be >= 0')
    if level > 0:
        if not isinstance(package, str):
            raise TypeError('__package__ not set to a string')
        elif not package:
            raise ImportError('attempted relative import with no known parent '
                              'package')
    if not name and level == 0:
        raise ValueError('Empty module name')


_ERR_MSG_PREFIX = 'No module named '
_ERR_MSG = _ERR_MSG_PREFIX + '{!r}'

def _find_and_load_unlocked(name, import_):
    path = None
    parent = name.rpartition('.')[0]
    parent_spec = None
    if parent:
        if parent not in sys.modules:
            _call_with_frames_removed(import_, parent)
        # Crazy side-effects!
        if name in sys.modules:
            return sys.modules[name]
        parent_module = sys.modules[parent]
        try:
            path = parent_module.__path__
        except AttributeError:
            msg = f'{_ERR_MSG_PREFIX}{name!r}; {parent!r} is not a package'
            raise ModuleNotFoundError(msg, name=name) from None
        parent_spec = parent_module.__spec__
        child = name.rpartition('.')[2]
    spec = _find_spec(name, path)
    if spec is None:
        raise ModuleNotFoundError(f'{_ERR_MSG_PREFIX}{name!r}', name=name)
    else:
        if parent_spec:
            # Temporarily add child we are currently importing to parent's
            # _uninitialized_submodules for circular import tracking.
            parent_spec._uninitialized_submodules.append(child)
        try:
            module = _load_unlocked(spec)
        finally:
            if parent_spec:
                parent_spec._uninitialized_submodules.pop()
    if parent:
        # Set the module as an attribute on its parent.
        parent_module = sys.modules[parent]
        try:
            setattr(parent_module, child, module)
        except AttributeError:
            msg = f"Cannot set an attribute on {parent!r} for child module {child!r}"
            _warnings.warn(msg, ImportWarning)
    return module


_NEEDS_LOADING = object()


def _find_and_load(name, import_):
    """Find and load the module."""

    # Optimization: we avoid unneeded module locking if the module
    # already exists in sys.modules and is fully initialized.
    module = sys.modules.get(name, _NEEDS_LOADING)
    if (module is _NEEDS_LOADING or
        getattr(getattr(module, "__spec__", None), "_initializing", False)):
        with _ModuleLockManager(name):
            module = sys.modules.get(name, _NEEDS_LOADING)
            if module is _NEEDS_LOADING:
                return _find_and_load_unlocked(name, import_)

        # Optimization: only call _bootstrap._lock_unlock_module() if
        # module.__spec__._initializing is True.
        # NOTE: because of this, initializing must be set *before*
        # putting the new module in sys.modules.
        _lock_unlock_module(name)

    if module is None:
        message = f'import of {name} halted; None in sys.modules'
        raise ModuleNotFoundError(message, name=name)

    return module


def _gcd_import(name, package=None, level=0):
    """Import and return the module based on its name, the package the call is
    being made from, and the level adjustment.

    This function represents the greatest common denominator of functionality
    between import_module and __import__. This includes setting __package__ if
    the loader did not.

    """
    _sanity_check(name, package, level)
    if level > 0:
        name = _resolve_name(name, package, level)
    return _find_and_load(name, _gcd_import)


def _handle_fromlist(module, fromlist, import_, *, recursive=False):
    """Figure out what __import__ should return.

    The import_ parameter is a callable which takes the name of module to
    import. It is required to decouple the function from assuming importlib's
    import implementation is desired.

    """
    # The hell that is fromlist ...
    # If a package was imported, try to import stuff from fromlist.
    for x in fromlist:
        if not isinstance(x, str):
            if recursive:
                where = module.__name__ + '.__all__'
            else:
                where = "``from list''"
            raise TypeError(f"Item in {where} must be str, "
                            f"not {type(x).__name__}")
        elif x == '*':
            if not recursive and hasattr(module, '__all__'):
                _handle_fromlist(module, module.__all__, import_,
                                 recursive=True)
        elif not hasattr(module, x):
            from_name = f'{module.__name__}.{x}'
            try:
                _call_with_frames_removed(import_, from_name)
            except ModuleNotFoundError as exc:
                # Backwards-compatibility dictates we ignore failed
                # imports triggered by fromlist for modules that don't
                # exist.
                if (exc.name == from_name and
                    sys.modules.get(from_name, _NEEDS_LOADING) is not None):
                    continue
                raise
    return module


def _calc___package__(globals):
    """Calculate what __package__ should be.

    __package__ is not guaranteed to be defined or could be set to None
    to represent that its proper value is unknown.

    """
    package = globals.get('__package__')
    spec = globals.get('__spec__')
    if package is not None:
        if spec is not None and package != spec.parent:
            _warnings.warn("__package__ != __spec__.parent "
                           f"({package!r} != {spec.parent!r})",
                           DeprecationWarning, stacklevel=3)
        return package
    elif spec is not None:
        return spec.parent
    else:
        _warnings.warn("can't resolve package from __spec__ or __package__, "
                       "falling back on __name__ and __path__",
                       ImportWarning, stacklevel=3)
        package = globals['__name__']
        if '__path__' not in globals:
            package = package.rpartition('.')[0]
    return package


def __import__(name, globals=None, locals=None, fromlist=(), level=0):
    """Import a module.

    The 'globals' argument is used to infer where the import is occurring from
    to handle relative imports. The 'locals' argument is ignored. The
    'fromlist' argument specifies what should exist as attributes on the module
    being imported (e.g. ``from module import <fromlist>``).  The 'level'
    argument represents the package location to import from in a relative
    import (e.g. ``from ..pkg import mod`` would have a 'level' of 2).

    """
    if level == 0:
        module = _gcd_import(name)
    else:
        globals_ = globals if globals is not None else {}
        package = _calc___package__(globals_)
        module = _gcd_import(name, package, level)
    if not fromlist:
        # Return up to the first dot in 'name'. This is complicated by the fact
        # that 'name' may be relative.
        if level == 0:
            return _gcd_import(name.partition('.')[0])
        elif not name:
            return module
        else:
            # Figure out where to slice the module's name up to the first dot
            # in 'name'.
            cut_off = len(name) - len(name.partition('.')[0])
            # Slice end needs to be positive to alleviate need to special-case
            # when ``'.' not in name``.
            return sys.modules[module.__name__[:len(module.__name__)-cut_off]]
    elif hasattr(module, '__path__'):
        return _handle_fromlist(module, fromlist, _gcd_import)
    else:
        return module


def _builtin_from_name(name):
    spec = BuiltinImporter.find_spec(name)
    if spec is None:
        raise ImportError('no built-in module named ' + name)
    return _load_unlocked(spec)


def _setup(sys_module, _imp_module):
    """Setup importlib by importing needed built-in modules and injecting them
    into the global namespace.

    As sys is needed for sys.modules access and _imp is needed to load built-in
    modules, those two modules must be explicitly passed in.

    """
    global _imp, sys, _blocking_on
    _imp = _imp_module
    sys = sys_module

    # Set up the spec for existing builtin/frozen modules.
    module_type = type(sys)
    for name, module in sys.modules.items():
        if isinstance(module, module_type):
            if name in sys.builtin_module_names:
                loader = BuiltinImporter
            elif _imp.is_frozen(name):
                loader = FrozenImporter
            else:
                continue
            spec = _spec_from_module(module, loader)
            _init_module_attrs(spec, module)
            if loader is FrozenImporter:
                loader._fix_up_module(module)

    # Directly load built-in modules needed during bootstrap.
    self_module = sys.modules[__name__]
    for builtin_name in ('_thread', '_warnings', '_weakref'):
        if builtin_name not in sys.modules:
            builtin_module = _builtin_from_name(builtin_name)
        else:
            builtin_module = sys.modules[builtin_name]
        setattr(self_module, builtin_name, builtin_module)

    # Instantiation requires _weakref to have been set.
    _blocking_on = _WeakValueDictionary()


def _install(sys_module, _imp_module):
    """Install importers for builtin and frozen modules"""
    _setup(sys_module, _imp_module)

    sys.meta_path.append(BuiltinImporter)
    sys.meta_path.append(FrozenImporter)


def _install_external_importers():
    """Install importers that require external filesystem access"""
    global _bootstrap_external
    import _frozen_importlib_external
    _bootstrap_external = _frozen_importlib_external
    _frozen_importlib_external._install(sys.modules[__name__])
```
