## Supplementary software v0.2.1 for "Virtual control arms for paediatric myopia trials: external validation of axial-elongation models": _bootstrap_external.py

```
"""Core implementation of path-based import.

This module is NOT meant to be directly imported! It has been designed such
that it can be bootstrapped into Python as the implementation of import. As
such it requires the injection of specific modules and attributes in order to
work. One should use importlib as the public-facing version of this module.

"""
# IMPORTANT: Whenever making changes to this module, be sure to run a top-level
# `make regen-importlib` followed by `make` in order to get the frozen version
# of the module updated. Not doing so will result in the Makefile to fail for
# all others who don't have a ./python around to freeze the module in the early
# stages of compilation.
#

# See importlib._setup() for what is injected into the global namespace.

# When editing this code be aware that code executed at import time CANNOT
# reference any injected objects! This includes not only global code but also
# anything specified at the class level.

# Module injected manually by _set_bootstrap_module()
_bootstrap = None

# Import builtin modules
import _imp
import _io
import sys
import _warnings
import marshal


_MS_WINDOWS = (sys.platform == 'win32')
if _MS_WINDOWS:
    import nt as _os
    import winreg
else:
    import posix as _os


if _MS_WINDOWS:
    path_separators = ['\\', '/']
else:
    path_separators = ['/']
# Assumption made in _path_join()
assert all(len(sep) == 1 for sep in path_separators)
path_sep = path_separators[0]
path_sep_tuple = tuple(path_separators)
path_separators = ''.join(path_separators)
_pathseps_with_colon = {f':{s}' for s in path_separators}


# Bootstrap-related code ######################################################
_CASE_INSENSITIVE_PLATFORMS_STR_KEY = 'win',
_CASE_INSENSITIVE_PLATFORMS_BYTES_KEY = 'cygwin', 'darwin', 'ios', 'tvos', 'watchos'
_CASE_INSENSITIVE_PLATFORMS =  (_CASE_INSENSITIVE_PLATFORMS_BYTES_KEY
                                + _CASE_INSENSITIVE_PLATFORMS_STR_KEY)


def _make_relax_case():
    if sys.platform.startswith(_CASE_INSENSITIVE_PLATFORMS):
        if sys.platform.startswith(_CASE_INSENSITIVE_PLATFORMS_STR_KEY):
            key = 'PYTHONCASEOK'
        else:
            key = b'PYTHONCASEOK'

        def _relax_case():
            """True if filenames must be checked case-insensitively and ignore environment flags are not set."""
            return not sys.flags.ignore_environment and key in _os.environ
    else:
        def _relax_case():
            """True if filenames must be checked case-insensitively."""
            return False
    return _relax_case

_relax_case = _make_relax_case()


def _pack_uint32(x):
    """Convert a 32-bit integer to little-endian."""
    return (int(x) & 0xFFFFFFFF).to_bytes(4, 'little')


def _unpack_uint64(data):
    """Convert 8 bytes in little-endian to an integer."""
    assert len(data) == 8
    return int.from_bytes(data, 'little')

def _unpack_uint32(data):
    """Convert 4 bytes in little-endian to an integer."""
    assert len(data) == 4
    return int.from_bytes(data, 'little')

def _unpack_uint16(data):
    """Convert 2 bytes in little-endian to an integer."""
    assert len(data) == 2
    return int.from_bytes(data, 'little')


if _MS_WINDOWS:
    def _path_join(*path_parts):
        """Replacement for os.path.join()."""
        if not path_parts:
            return ""
        if len(path_parts) == 1:
            return path_parts[0]
        root = ""
        path = []
        for new_root, tail in map(_os._path_splitroot, path_parts):
            if new_root.startswith(path_sep_tuple) or new_root.endswith(path_sep_tuple):
                root = new_root.rstrip(path_separators) or root
                path = [path_sep + tail]
            elif new_root.endswith(':'):
                if root.casefold() != new_root.casefold():
                    # Drive relative paths have to be resolved by the OS, so we reset the
                    # tail but do not add a path_sep prefix.
                    root = new_root
                    path = [tail]
                else:
                    path.append(tail)
            else:
                root = new_root or root
                path.append(tail)
        path = [p.rstrip(path_separators) for p in path if p]
        if len(path) == 1 and not path[0]:
            # Avoid losing the root's trailing separator when joining with nothing
            return root + path_sep
        return root + path_sep.join(path)

else:
    def _path_join(*path_parts):
        """Replacement for os.path.join()."""
        return path_sep.join([part.rstrip(path_separators)
                              for part in path_parts if part])


def _path_split(path):
    """Replacement for os.path.split()."""
    i = max(path.rfind(p) for p in path_separators)
    if i < 0:
        return '', path
    return path[:i], path[i + 1:]


def _path_stat(path):
    """Stat the path.

    Made a separate function to make it easier to override in experiments
    (e.g. cache stat results).

    """
    return _os.stat(path)


def _path_is_mode_type(path, mode):
    """Test whether the path is the specified mode type."""
    try:
        stat_info = _path_stat(path)
    except OSError:
        return False
    return (stat_info.st_mode & 0o170000) == mode


def _path_isfile(path):
    """Replacement for os.path.isfile."""
    return _path_is_mode_type(path, 0o100000)


def _path_isdir(path):
    """Replacement for os.path.isdir."""
    if not path:
        path = _os.getcwd()
    return _path_is_mode_type(path, 0o040000)


if _MS_WINDOWS:
    def _path_isabs(path):
        """Replacement for os.path.isabs."""
        if not path:
            return False
        root = _os._path_splitroot(path)[0].replace('/', '\\')
        return len(root) > 1 and (root.startswith('\\\\') or root.endswith('\\'))

else:
    def _path_isabs(path):
        """Replacement for os.path.isabs."""
        return path.startswith(path_separators)


def _path_abspath(path):
    """Replacement for os.path.abspath."""
    if not _path_isabs(path):
        for sep in path_separators:
            path = path.removeprefix(f".{sep}")
        return _path_join(_os.getcwd(), path)
    else:
        return path


def _write_atomic(path, data, mode=0o666):
    """Best-effort function to write data to a path atomically.
    Be prepared to handle a FileExistsError if concurrent writing of the
    temporary file is attempted."""
    # id() is used to generate a pseudo-random filename.
    path_tmp = f'{path}.{id(path)}'
    fd = _os.open(path_tmp,
                  _os.O_EXCL | _os.O_CREAT | _os.O_WRONLY, mode & 0o666)
    try:
        # We first write data to a temporary file, and then use os.replace() to
        # perform an atomic rename.
        with _io.FileIO(fd, 'wb') as file:
            bytes_written = file.write(data)
        if bytes_written != len(data):
            # Raise an OSError so the 'except' below cleans up the partially
            # written file.
            raise OSError("os.write() didn't write the full pyc file")
        _os.replace(path_tmp, path)
    except OSError:
        try:
            _os.unlink(path_tmp)
        except OSError:
            pass
        raise


_code_type = type(_write_atomic.__code__)


# Finder/loader utility code ###############################################

# Magic word to reject .pyc files generated by other Python versions.
# It should change for each incompatible change to the bytecode.
#
# The value of CR and LF is incorporated so if you ever read or write
# a .pyc file in text mode the magic number will be wrong; also, the
# Apple MPW compiler swaps their values, botching string constants.
#
# There were a variety of old schemes for setting the magic number.
# The current working scheme is to increment the previous value by
# 10.
#
# Starting with the adoption of PEP 3147 in Python 3.2, every bump in magic
# number also includes a new "magic tag", i.e. a human readable string used
# to represent the magic number in __pycache__ directories.  When you change
# the magic number, you must also set a new unique magic tag.  Generally this
# can be named after the Python major version of the magic number bump, but
# it can really be anything, as long as it's different than anything else
# that's come before.  The tags are included in the following table, starting
# with Python 3.2a0.
#
# Known values:
#  Python 1.5:   20121
#  Python 1.5.1: 20121
#     Python 1.5.2: 20121
#     Python 1.6:   50428
#     Python 2.0:   50823
#     Python 2.0.1: 50823
#     Python 2.1:   60202
#     Python 2.1.1: 60202
#     Python 2.1.2: 60202
#     Python 2.2:   60717
#     Python 2.3a0: 62011
#     Python 2.3a0: 62021
#     Python 2.3a0: 62011 (!)
#     Python 2.4a0: 62041
#     Python 2.4a3: 62051
#     Python 2.4b1: 62061
#     Python 2.5a0: 62071
#     Python 2.5a0: 62081 (ast-branch)
#     Python 2.5a0: 62091 (with)
#     Python 2.5a0: 62092 (changed WITH_CLEANUP opcode)
#     Python 2.5b3: 62101 (fix wrong code: for x, in ...)
#     Python 2.5b3: 62111 (fix wrong code: x += yield)
#     Python 2.5c1: 62121 (fix wrong lnotab with for loops and
#                          storing constants that should have been removed)
#     Python 2.5c2: 62131 (fix wrong code: for x, in ... in listcomp/genexp)
#     Python 2.6a0: 62151 (peephole optimizations and STORE_MAP opcode)
#     Python 2.6a1: 62161 (WITH_CLEANUP optimization)
#     Python 2.7a0: 62171 (optimize list comprehensions/change LIST_APPEND)
#     Python 2.7a0: 62181 (optimize conditional branches:
#                          introduce POP_JUMP_IF_FALSE and POP_JUMP_IF_TRUE)
#     Python 2.7a0  62191 (introduce SETUP_WITH)
#     Python 2.7a0  62201 (introduce BUILD_SET)
#     Python 2.7a0  62211 (introduce MAP_ADD and SET_ADD)
#     Python 3000:   3000
#                    3010 (removed UNARY_CONVERT)
#                    3020 (added BUILD_SET)
#                    3030 (added keyword-only parameters)
#                    3040 (added signature annotations)
#                    3050 (print becomes a function)
#                    3060 (PEP 3115 metaclass syntax)
#                    3061 (string literals become unicode)
#                    3071 (PEP 3109 raise changes)
#                    3081 (PEP 3137 make __file__ and __name__ unicode)
#                    3091 (kill str8 interning)
#                    3101 (merge from 2.6a0, see 62151)
#                    3103 (__file__ points to source file)
#     Python 3.0a4: 3111 (WITH_CLEANUP optimization).
#     Python 3.0b1: 3131 (lexical exception stacking, including POP_EXCEPT
                          #3021)
#     Python 3.1a1: 3141 (optimize list, set and dict comprehensions:
#                         change LIST_APPEND and SET_ADD, add MAP_ADD #2183)
#     Python 3.1a1: 3151 (optimize conditional branches:
#                         introduce POP_JUMP_IF_FALSE and POP_JUMP_IF_TRUE
                          #4715)
#     Python 3.2a1: 3160 (add SETUP_WITH #6101)
#                   tag: cpython-32
#     Python 3.2a2: 3170 (add DUP_TOP_TWO, remove DUP_TOPX and ROT_FOUR #9225)
#                   tag: cpython-32
#     Python 3.2a3  3180 (add DELETE_DEREF #4617)
#     Python 3.3a1  3190 (__class__ super closure changed)
#     Python 3.3a1  3200 (PEP 3155 __qualname__ added #13448)
#     Python 3.3a1  3210 (added size modulo 2**32 to the pyc header #13645)
#     Python 3.3a2  3220 (changed PEP 380 implementation #14230)
#     Python 3.3a4  3230 (revert changes to implicit __class__ closure #14857)
#     Python 3.4a1  3250 (evaluate positional default arguments before
#                        keyword-only defaults #16967)
#     Python 3.4a1  3260 (add LOAD_CLASSDEREF; allow locals of class to override
#                        free vars #17853)
#     Python 3.4a1  3270 (various tweaks to the __class__ closure #12370)
#     Python 3.4a1  3280 (remove implicit class argument)
#     Python 3.4a4  3290 (changes to __qualname__ computation #19301)
#     Python 3.4a4  3300 (more changes to __qualname__ computation #19301)
#     Python 3.4rc2 3310 (alter __qualname__ computation #20625)
#     Python 3.5a1  3320 (PEP 465: Matrix multiplication operator #21176)
#     Python 3.5b1  3330 (PEP 448: Additional Unpacking Generalizations #2292)
#     Python 3.5b2  3340 (fix dictionary display evaluation order #11205)
#     Python 3.5b3  3350 (add GET_YIELD_FROM_ITER opcode #24400)
#     Python 3.5.2  3351 (fix BUILD_MAP_UNPACK_WITH_CALL opcode #27286)
#     Python 3.6a0  3360 (add FORMAT_VALUE opcode #25483)
#     Python 3.6a1  3361 (lineno delta of code.co_lnotab becomes signed #26107)
#     Python 3.6a2  3370 (16 bit wordcode #26647)
#     Python 3.6a2  3371 (add BUILD_CONST_KEY_MAP opcode #27140)
#     Python 3.6a2  3372 (MAKE_FUNCTION simplification, remove MAKE_CLOSURE
#                         #27095)
#     Python 3.6b1  3373 (add BUILD_STRING opcode #27078)
#     Python 3.6b1  3375 (add SETUP_ANNOTATIONS and STORE_ANNOTATION opcodes
#                         #27985)
#     Python 3.6b1  3376 (simplify CALL_FUNCTIONs & BUILD_MAP_UNPACK_WITH_CALL
                          #27213)
#     Python 3.6b1  3377 (set __class__ cell from type.__new__ #23722)
#     Python 3.6b2  3378 (add BUILD_TUPLE_UNPACK_WITH_CALL #28257)
#     Python 3.6rc1 3379 (more thorough __class__ validation #23722)
#     Python 3.7a1  3390 (add LOAD_METHOD and CALL_METHOD opcodes #26110)
#     Python 3.7a2  3391 (update GET_AITER #31709)
#     Python 3.7a4  3392 (PEP 552: Deterministic pycs #31650)
#     Python 3.7b1  3393 (remove STORE_ANNOTATION opcode #32550)
#     Python 3.7b5  3394 (restored docstring as the first stmt in the body;
#                         this might affected the first line number #32911)
#     Python 3.8a1  3400 (move frame block handling to compiler #17611)
#     Python 3.8a1  3401 (add END_ASYNC_FOR #33041)
#     Python 3.8a1  3410 (PEP570 Python Positional-Only Parameters #36540)
#     Python 3.8b2  3411 (Reverse evaluation order of key: value in dict
#                         comprehensions #35224)
#     Python 3.8b2  3412 (Swap the position of positional args and positional
#                         only args in ast.arguments #37593)
#     Python 3.8b4  3413 (Fix "break" and "continue" in "finally" #37830)
#     Python 3.9a0  3420 (add LOAD_ASSERTION_ERROR #34880)
#     Python 3.9a0  3421 (simplified bytecode for with blocks #32949)
#     Python 3.9a0  3422 (remove BEGIN_FINALLY, END_FINALLY, CALL_FINALLY, POP_FINALLY bytecodes #33387)
#     Python 3.9a2  3423 (add IS_OP, CONTAINS_OP and JUMP_IF_NOT_EXC_MATCH bytecodes #39156)
#     Python 3.9a2  3424 (simplify bytecodes for *value unpacking)
#     Python 3.9a2  3425 (simplify bytecodes for **value unpacking)
#     Python 3.10a1 3430 (Make 'annotations' future by default)
#     Python 3.10a1 3431 (New line number table format -- PEP 626)
#     Python 3.10a2 3432 (Function annotation for MAKE_FUNCTION is changed from dict to tuple bpo-42202)
#     Python 3.10a2 3433 (RERAISE restores f_lasti if oparg != 0)
#     Python 3.10a6 3434 (PEP 634: Structural Pattern Matching)
#     Python 3.10a7 3435 Use instruction offsets (as opposed to byte offsets).
#     Python 3.10b1 3436 (Add GEN_START bytecode #43683)
#     Python 3.10b1 3437 (Undo making 'annotations' future by default - We like to dance among core devs!)
#     Python 3.10b1 3438 Safer line number table handling.
#     Python 3.10b1 3439 (Add ROT_N)
#     Python 3.11a1 3450 Use exception table for unwinding ("zero cost" exception handling)
#     Python 3.11a1 3451 (Add CALL_METHOD_KW)
#     Python 3.11a1 3452 (drop nlocals from marshaled code objects)
#     Python 3.11a1 3453 (add co_fastlocalnames and co_fastlocalkinds)
#     Python 3.11a1 3454 (compute cell offsets relative to locals bpo-43693)
#     Python 3.11a1 3455 (add MAKE_CELL bpo-43693)
#     Python 3.11a1 3456 (interleave cell args bpo-43693)
#     Python 3.11a1 3457 (Change localsplus to a bytes object bpo-43693)
#     Python 3.11a1 3458 (imported objects now don't use LOAD_METHOD/CALL_METHOD)
#     Python 3.11a1 3459 (PEP 657: add end line numbers and column offsets for instructions)
#     Python 3.11a1 3460 (Add co_qualname field to PyCodeObject bpo-44530)
#     Python 3.11a1 3461 (JUMP_ABSOLUTE must jump backwards)
#     Python 3.11a2 3462 (bpo-44511: remove COPY_DICT_WITHOUT_KEYS, change
#                         MATCH_CLASS and MATCH_KEYS, and add COPY)
#     Python 3.11a3 3463 (bpo-45711: JUMP_IF_NOT_EXC_MATCH no longer pops the
#                         active exception)
#     Python 3.11a3 3464 (bpo-45636: Merge numeric BINARY_*/INPLACE_* into
#                         BINARY_OP)
#     Python 3.11a3 3465 (Add COPY_FREE_VARS opcode)
#     Python 3.11a4 3466 (bpo-45292: PEP-654 except*)
#     Python 3.11a4 3467 (Change CALL_xxx opcodes)
#     Python 3.11a4 3468 (Add SEND opcode)
#     Python 3.11a4 3469 (bpo-45711: remove type, traceback from exc_info)
#     Python 3.11a4 3470 (bpo-46221: PREP_RERAISE_STAR no longer pushes lasti)
#     Python 3.11a4 3471 (bpo-46202: remove pop POP_EXCEPT_AND_RERAISE)
#     Python 3.11a4 3472 (bpo-46009: replace GEN_START with POP_TOP)
#     Python 3.11a4 3473 (Add POP_JUMP_IF_NOT_NONE/POP_JUMP_IF_NONE opcodes)
#     Python 3.11a4 3474 (Add RESUME opcode)
#     Python 3.11a5 3475 (Add RETURN_GENERATOR opcode)
#     Python 3.11a5 3476 (Add ASYNC_GEN_WRAP opcode)
#     Python 3.11a5 3477 (Replace DUP_TOP/DUP_TOP_TWO with COPY and
#                         ROT_TWO/ROT_THREE/ROT_FOUR/ROT_N with SWAP)
#     Python 3.11a5 3478 (New CALL opcodes)
#     Python 3.11a5 3479 (Add PUSH_NULL opcode)
#     Python 3.11a5 3480 (New CALL opcodes, second iteration)
#     Python 3.11a5 3481 (Use inline cache for BINARY_OP)
#     Python 3.11a5 3482 (Use inline caching for UNPACK_SEQUENCE and LOAD_GLOBAL)
#     Python 3.11a5 3483 (Use inline caching for COMPARE_OP and BINARY_SUBSCR)
#     Python 3.11a5 3484 (Use inline caching for LOAD_ATTR, LOAD_METHOD, and
#                         STORE_ATTR)
#     Python 3.11a5 3485 (Add an oparg to GET_AWAITABLE)
#     Python 3.11a6 3486 (Use inline caching for PRECALL and CALL)
#     Python 3.11a6 3487 (Remove the adaptive "oparg counter" mechanism)
#     Python 3.11a6 3488 (LOAD_GLOBAL can push additional NULL)
#     Python 3.11a6 3489 (Add JUMP_BACKWARD, remove JUMP_ABSOLUTE)
#     Python 3.11a6 3490 (remove JUMP_IF_NOT_EXC_MATCH, add CHECK_EXC_MATCH)
#     Python 3.11a6 3491 (remove JUMP_IF_NOT_EG_MATCH, add CHECK_EG_MATCH,
#                         add JUMP_BACKWARD_NO_INTERRUPT, make JUMP_NO_INTERRUPT virtual)
#     Python 3.11a7 3492 (make POP_JUMP_IF_NONE/NOT_NONE/TRUE/FALSE relative)
#     Python 3.11a7 3493 (Make JUMP_IF_TRUE_OR_POP/JUMP_IF_FALSE_OR_POP relative)
#     Python 3.11a7 3494 (New location info table)
#     Python 3.11b4 3495 (Set line number of module's RESUME instr to 0 per PEP 626)
#     Python 3.12a1 3500 (Remove PRECALL opcode)
#     Python 3.12a1 3501 (YIELD_VALUE oparg == stack_depth)
#     Python 3.12a1 3502 (LOAD_FAST_CHECK, no NULL-check in LOAD_FAST)
#     Python 3.12a1 3503 (Shrink LOAD_METHOD cache)
#     Python 3.12a1 3504 (Merge LOAD_METHOD back into LOAD_ATTR)
#     Python 3.12a1 3505 (Specialization/Cache for FOR_ITER)
#     Python 3.12a1 3506 (Add BINARY_SLICE and STORE_SLICE instructions)
#     Python 3.12a1 3507 (Set lineno of module's RESUME to 0)
#     Python 3.12a1 3508 (Add CLEANUP_THROW)
#     Python 3.12a1 3509 (Conditional jumps only jump forward)
#     Python 3.12a2 3510 (FOR_ITER leaves iterator on the stack)
#     Python 3.12a2 3511 (Add STOPITERATION_ERROR instruction)
#     Python 3.12a2 3512 (Remove all unused consts from code objects)
#     Python 3.12a4 3513 (Add CALL_INTRINSIC_1 instruction, removed STOPITERATION_ERROR, PRINT_EXPR, IMPORT_STAR)
#     Python 3.12a4 3514 (Remove ASYNC_GEN_WRAP, LIST_TO_TUPLE, and UNARY_POSITIVE)
#     Python 3.12a5 3515 (Embed jump mask in COMPARE_OP oparg)
#     Python 3.12a5 3516 (Add COMPARE_AND_BRANCH instruction)
#     Python 3.12a5 3517 (Change YIELD_VALUE oparg to exception block depth)
#     Python 3.12a6 3518 (Add RETURN_CONST instruction)
#     Python 3.12a6 3519 (Modify SEND instruction)
#     Python 3.12a6 3520 (Remove PREP_RERAISE_STAR, add CALL_INTRINSIC_2)
#     Python 3.12a7 3521 (Shrink the LOAD_GLOBAL caches)
#     Python 3.12a7 3522 (Removed JUMP_IF_FALSE_OR_POP/JUMP_IF_TRUE_OR_POP)
#     Python 3.12a7 3523 (Convert COMPARE_AND_BRANCH back to COMPARE_OP)
#     Python 3.12a7 3524 (Shrink the BINARY_SUBSCR caches)
#     Python 3.12b1 3525 (Shrink the CALL caches)
#     Python 3.12b1 3526 (Add instrumentation support)
#     Python 3.12b1 3527 (Add LOAD_SUPER_ATTR)
#     Python 3.12b1 3528 (Add LOAD_SUPER_ATTR_METHOD specialization)
#     Python 3.12b1 3529 (Inline list/dict/set comprehensions)
#     Python 3.12b1 3530 (Shrink the LOAD_SUPER_ATTR caches)
#     Python 3.12b1 3531 (Add PEP 695 changes)
#     Python 3.13a1 3550 (Plugin optimizer support)
#     Python 3.13a1 3551 (Compact superinstructions)
#     Python 3.13a1 3552 (Remove LOAD_FAST__LOAD_CONST and LOAD_CONST__LOAD_FAST)
#     Python 3.13a1 3553 (Add SET_FUNCTION_ATTRIBUTE)
#     Python 3.13a1 3554 (more efficient bytecodes for f-strings)
#     Python 3.13a1 3555 (generate specialized opcodes metadata from bytecodes.c)
#     Python 3.13a1 3556 (Convert LOAD_CLOSURE to a pseudo-op)
#     Python 3.13a1 3557 (Make the conversion to boolean in jumps explicit)
#     Python 3.13a1 3558 (Reorder the stack items for CALL)
#     Python 3.13a1 3559 (Generate opcode IDs from bytecodes.c)
#     Python 3.13a1 3560 (Add RESUME_CHECK instruction)
#     Python 3.13a1 3561 (Add cache entry to branch instructions)
#     Python 3.13a1 3562 (Assign opcode IDs for internal ops in separate range)
#     Python 3.13a1 3563 (Add CALL_KW and remove KW_NAMES)
#     Python 3.13a1 3564 (Removed oparg from YIELD_VALUE, changed oparg values of RESUME)
#     Python 3.13a1 3565 (Oparg of YIELD_VALUE indicates whether it is in a yield-from)
#     Python 3.13a1 3566 (Emit JUMP_NO_INTERRUPT instead of JUMP for non-loop no-lineno cases)
#     Python 3.13a1 3567 (Reimplement line number propagation by the compiler)
#     Python 3.13a1 3568 (Change semantics of END_FOR)
#     Python 3.13a5 3569 (Specialize CONTAINS_OP)
#     Python 3.13a6 3570 (Add __firstlineno__ class attribute)
#     Python 3.13b1 3571 (Fix miscompilation of private names in generic classes)

#     Python 3.14 will start with 3600

#     Please don't copy-paste the same pre-release tag for new entries above!!!
#     You should always use the *upcoming* tag. For example, if 3.12a6 came out
#     a week ago, I should put "Python 3.12a7" next to my new magic number.

# MAGIC must change whenever the bytecode emitted by the compiler may no
# longer be understood by older implementations of the eval loop (usually
# due to the addition of new opcodes).
#
# Starting with Python 3.11, Python 3.n starts with magic number 2900+50n.
#
# Whenever MAGIC_NUMBER is changed, the ranges in the magic_values array
# in PC/launcher.c must also be updated.

MAGIC_NUMBER = (3571).to_bytes(2, 'little') + b'\r\n'

_RAW_MAGIC_NUMBER = int.from_bytes(MAGIC_NUMBER, 'little')  # For import.c

_PYCACHE = '__pycache__'
_OPT = 'opt-'

SOURCE_SUFFIXES = ['.py']
if _MS_WINDOWS:
    SOURCE_SUFFIXES.append('.pyw')

EXTENSION_SUFFIXES = _imp.extension_suffixes()

BYTECODE_SUFFIXES = ['.pyc']
# Deprecated.
DEBUG_BYTECODE_SUFFIXES = OPTIMIZED_BYTECODE_SUFFIXES = BYTECODE_SUFFIXES

def cache_from_source(path, debug_override=None, *, optimization=None):
    """Given the path to a .py file, return the path to its .pyc file.

    The .py file does not need to exist; this simply returns the path to the
    .pyc file calculated as if the .py file were imported.

    The 'optimization' parameter controls the presumed optimization level of
    the bytecode file. If 'optimization' is not None, the string representation
    of the argument is taken and verified to be alphanumeric (else ValueError
    is raised).

    The debug_override parameter is deprecated. If debug_override is not None,
    a True value is the same as setting 'optimization' to the empty string
    while a False value is equivalent to setting 'optimization' to '1'.

    If sys.implementation.cache_tag is None then NotImplementedError is raised.

    """
    if debug_override is not None:
        _warnings.warn('the debug_override parameter is deprecated; use '
                       "'optimization' instead", DeprecationWarning)
        if optimization is not None:
            message = 'debug_override or optimization must be set to None'
            raise TypeError(message)
        optimization = '' if debug_override else 1
    path = _os.fspath(path)
    head, tail = _path_split(path)
    base, sep, rest = tail.rpartition('.')
    tag = sys.implementation.cache_tag
    if tag is None:
        raise NotImplementedError('sys.implementation.cache_tag is None')
    almost_filename = ''.join([(base if base else rest), sep, tag])
    if optimization is None:
        if sys.flags.optimize == 0:
            optimization = ''
        else:
            optimization = sys.flags.optimize
    optimization = str(optimization)
    if optimization != '':
        if not optimization.isalnum():
            raise ValueError(f'{optimization!r} is not alphanumeric')
        almost_filename = f'{almost_filename}.{_OPT}{optimization}'
    filename = almost_filename + BYTECODE_SUFFIXES[0]
    if sys.pycache_prefix is not None:
        # We need an absolute path to the py file to avoid the possibility of
        # collisions within sys.pycache_prefix, if someone has two different
        # `foo/bar.py` on their system and they import both of them using the
        # same sys.pycache_prefix. Let's say sys.pycache_prefix is
        # `C:\Bytecode`; the idea here is that if we get `Foo\Bar`, we first
        # make it absolute (`C:\Somewhere\Foo\Bar`), then make it root-relative
        # (`Somewhere\Foo\Bar`), so we end up placing the bytecode file in an
        # unambiguous `C:\Bytecode\Somewhere\Foo\Bar\`.
        head = _path_abspath(head)

        # Strip initial drive from a Windows path. We know we have an absolute
        # path here, so the second part of the check rules out a POSIX path that
        # happens to contain a colon at the second character.
        if head[1] == ':' and head[0] not in path_separators:
            head = head[2:]

        # Strip initial path separator from `head` to complete the conversion
        # back to a root-relative path before joining.
        return _path_join(
            sys.pycache_prefix,
            head.lstrip(path_separators),
            filename,
        )
    return _path_join(head, _PYCACHE, filename)


def source_from_cache(path):
    """Given the path to a .pyc. file, return the path to its .py file.

    The .pyc file does not need to exist; this simply returns the path to
    the .py file calculated to correspond to the .pyc file.  If path does
    not conform to PEP 3147/488 format, ValueError will be raised. If
    sys.implementation.cache_tag is None then NotImplementedError is raised.

    """
    if sys.implementation.cache_tag is None:
        raise NotImplementedError('sys.implementation.cache_tag is None')
    path = _os.fspath(path)
    head, pycache_filename = _path_split(path)
    found_in_pycache_prefix = False
    if sys.pycache_prefix is not None:
        stripped_path = sys.pycache_prefix.rstrip(path_separators)
        if head.startswith(stripped_path + path_sep):
            head = head[len(stripped_path):]
            found_in_pycache_prefix = True
    if not found_in_pycache_prefix:
        head, pycache = _path_split(head)
        if pycache != _PYCACHE:
            raise ValueError(f'{_PYCACHE} not bottom-level directory in '
                             f'{path!r}')
    dot_count = pycache_filename.count('.')
    if dot_count not in {2, 3}:
        raise ValueError(f'expected only 2 or 3 dots in {pycache_filename!r}')
    elif dot_count == 3:
        optimization = pycache_filename.rsplit('.', 2)[-2]
        if not optimization.startswith(_OPT):
            raise ValueError("optimization portion of filename does not start "
                             f"with {_OPT!r}")
        opt_level = optimization[len(_OPT):]
        if not opt_level.isalnum():
            raise ValueError(f"optimization level {optimization!r} is not an "
                             "alphanumeric value")
    base_filename = pycache_filename.partition('.')[0]
    return _path_join(head, base_filename + SOURCE_SUFFIXES[0])


def _get_sourcefile(bytecode_path):
    """Convert a bytecode file path to a source path (if possible).

    This function exists purely for backwards-compatibility for
    PyImport_ExecCodeModuleWithFilenames() in the C API.

    """
    if len(bytecode_path) == 0:
        return None
    rest, _, extension = bytecode_path.rpartition('.')
    if not rest or extension.lower()[-3:-1] != 'py':
        return bytecode_path
    try:
        source_path = source_from_cache(bytecode_path)
    except (NotImplementedError, ValueError):
        source_path = bytecode_path[:-1]
    return source_path if _path_isfile(source_path) else bytecode_path


def _get_cached(filename):
    if filename.endswith(tuple(SOURCE_SUFFIXES)):
        try:
            return cache_from_source(filename)
        except NotImplementedError:
            pass
    elif filename.endswith(tuple(BYTECODE_SUFFIXES)):
        return filename
    else:
        return None


def _calc_mode(path):
    """Calculate the mode permissions for a bytecode file."""
    try:
        mode = _path_stat(path).st_mode
    except OSError:
        mode = 0o666
    # We always ensure write access so we can update cached files
    # later even when the source files are read-only on Windows (#6074)
    mode |= 0o200
    return mode


def _check_name(method):
    """Decorator to verify that the module being requested matches the one the
    loader can handle.

    The first argument (self) must define _name which the second argument is
    compared against. If the comparison fails then ImportError is raised.

    """
    def _check_name_wrapper(self, name=None, *args, **kwargs):
        if name is None:
            name = self.name
        elif self.name != name:
            raise ImportError('loader for %s cannot handle %s' %
                                (self.name, name), name=name)
        return method(self, name, *args, **kwargs)

    # FIXME: @_check_name is used to define class methods before the
    # _bootstrap module is set by _set_bootstrap_module().
    if _bootstrap is not None:
        _wrap = _bootstrap._wrap
    else:
        def _wrap(new, old):
            for replace in ['__module__', '__name__', '__qualname__', '__doc__']:
                if hasattr(old, replace):
                    setattr(new, replace, getattr(old, replace))
            new.__dict__.update(old.__dict__)

    _wrap(_check_name_wrapper, method)
    return _check_name_wrapper


def _classify_pyc(data, name, exc_details):
    """Perform basic validity checking of a pyc header and return the flags field,
    which determines how the pyc should be further validated against the source.

    *data* is the contents of the pyc file. (Only the first 16 bytes are
    required, though.)

    *name* is the name of the module being imported. It is used for logging.

    *exc_details* is a dictionary passed to ImportError if it raised for
    improved debugging.

    ImportError is raised when the magic number is incorrect or when the flags
    field is invalid. EOFError is raised when the data is found to be truncated.

    """
    magic = data[:4]
    if magic != MAGIC_NUMBER:
        message = f'bad magic number in {name!r}: {magic!r}'
        _bootstrap._verbose_message('{}', message)
        raise ImportError(message, **exc_details)
    if len(data) < 16:
        message = f'reached EOF while reading pyc header of {name!r}'
        _bootstrap._verbose_message('{}', message)
        raise EOFError(message)
    flags = _unpack_uint32(data[4:8])
    # Only the first two flags are defined.
    if flags & ~0b11:
        message = f'invalid flags {flags!r} in {name!r}'
        raise ImportError(message, **exc_details)
    return flags


def _validate_timestamp_pyc(data, source_mtime, source_size, name,
                            exc_details):
    """Validate a pyc against the source last-modified time.

    *data* is the contents of the pyc file. (Only the first 16 bytes are
    required.)

    *source_mtime* is the last modified timestamp of the source file.

    *source_size* is None or the size of the source file in bytes.

    *name* is the name of the module being imported. It is used for logging.

    *exc_details* is a dictionary passed to ImportError if it raised for
    improved debugging.

    An ImportError is raised if the bytecode is stale.

    """
    if _unpack_uint32(data[8:12]) != (source_mtime & 0xFFFFFFFF):
        message = f'bytecode is stale for {name!r}'
        _bootstrap._verbose_message('{}', message)
        raise ImportError(message, **exc_details)
    if (source_size is not None and
        _unpack_uint32(data[12:16]) != (source_size & 0xFFFFFFFF)):
        raise ImportError(f'bytecode is stale for {name!r}', **exc_details)


def _validate_hash_pyc(data, source_hash, name, exc_details):
    """Validate a hash-based pyc by checking the real source hash against the one in
    the pyc header.

    *data* is the contents of the pyc file. (Only the first 16 bytes are
    required.)

    *source_hash* is the importlib.util.source_hash() of the source file.

    *name* is the name of the module being imported. It is used for logging.

    *exc_details* is a dictionary passed to ImportError if it raised for
    improved debugging.

    An ImportError is raised if the bytecode is stale.

    """
    if data[8:16] != source_hash:
        raise ImportError(
            f'hash in bytecode doesn\'t match hash of source {name!r}',
            **exc_details,
        )


def _compile_bytecode(data, name=None, bytecode_path=None, source_path=None):
    """Compile bytecode as found in a pyc."""
    code = marshal.loads(data)
    if isinstance(code, _code_type):
        _bootstrap._verbose_message('code object from {!r}', bytecode_path)
        if source_path is not None:
            _imp._fix_co_filename(code, source_path)
        return code
    else:
        raise ImportError(f'Non-code object in {bytecode_path!r}',
                          name=name, path=bytecode_path)


def _code_to_timestamp_pyc(code, mtime=0, source_size=0):
    "Produce the data for a timestamp-based pyc."
    data = bytearray(MAGIC_NUMBER)
    data.extend(_pack_uint32(0))
    data.extend(_pack_uint32(mtime))
    data.extend(_pack_uint32(source_size))
    data.extend(marshal.dumps(code))
    return data


def _code_to_hash_pyc(code, source_hash, checked=True):
    "Produce the data for a hash-based pyc."
    data = bytearray(MAGIC_NUMBER)
    flags = 0b1 | checked << 1
    data.extend(_pack_uint32(flags))
    assert len(source_hash) == 8
    data.extend(source_hash)
    data.extend(marshal.dumps(code))
    return data


def decode_source(source_bytes):
    """Decode bytes representing source code and return the string.

    Universal newline support is used in the decoding.
    """
    import tokenize  # To avoid bootstrap issues.
    source_bytes_readline = _io.BytesIO(source_bytes).readline
    encoding = tokenize.detect_encoding(source_bytes_readline)
    newline_decoder = _io.IncrementalNewlineDecoder(None, True)
    return newline_decoder.decode(source_bytes.decode(encoding[0]))


# Module specifications #######################################################

_POPULATE = object()


def spec_from_file_location(name, location=None, *, loader=None,
                            submodule_search_locations=_POPULATE):
    """Return a module spec based on a file location.

    To indicate that the module is a package, set
    submodule_search_locations to a list of directory paths.  An
    empty list is sufficient, though its not otherwise useful to the
    import system.

    The loader must take a spec as its only __init__() arg.

    """
    if location is None:
        # The caller may simply want a partially populated location-
        # oriented spec.  So we set the location to a bogus value and
        # fill in as much as we can.
        location = '<unknown>'
        if hasattr(loader, 'get_filename'):
            # ExecutionLoader
            try:
                location = loader.get_filename(name)
            except ImportError:
                pass
    else:
        location = _os.fspath(location)
        try:
            location = _path_abspath(location)
        except OSError:
            pass

    # If the location is on the filesystem, but doesn't actually exist,
    # we could return None here, indicating that the location is not
    # valid.  However, we don't have a good way of testing since an
    # indirect location (e.g. a zip file or URL) will look like a
    # non-existent file relative to the filesystem.

    spec = _bootstrap.ModuleSpec(name, loader, origin=location)
    spec._set_fileattr = True

    # Pick a loader if one wasn't provided.
    if loader is None:
        for loader_class, suffixes in _get_supported_file_loaders():
            if location.endswith(tuple(suffixes)):
                loader = loader_class(name, location)
                spec.loader = loader
                break
        else:
            return None

    # Set submodule_search_paths appropriately.
    if submodule_search_locations is _POPULATE:
        # Check the loader.
        if hasattr(loader, 'is_package'):
            try:
                is_package = loader.is_package(name)
            except ImportError:
                pass
            else:
                if is_package:
                    spec.submodule_search_locations = []
    else:
        spec.submodule_search_locations = submodule_search_locations
    if spec.submodule_search_locations == []:
        if location:
            dirname = _path_split(location)[0]
            spec.submodule_search_locations.append(dirname)

    return spec


def _bless_my_loader(module_globals):
    """Helper function for _warnings.c

    See GH#97850 for details.
    """
    # 2022-10-06(warsaw): For now, this helper is only used in _warnings.c and
    # that use case only has the module globals.  This function could be
    # extended to accept either that or a module object.  However, in the
    # latter case, it would be better to raise certain exceptions when looking
    # at a module, which should have either a __loader__ or __spec__.loader.
    # For backward compatibility, it is possible that we'll get an empty
    # dictionary for the module globals, and that cannot raise an exception.
    if not isinstance(module_globals, dict):
        return None

    missing = object()
    loader = module_globals.get('__loader__', None)
    spec = module_globals.get('__spec__', missing)

    if loader is None:
        if spec is missing:
            # If working with a module:
            # raise AttributeError('Module globals is missing a __spec__')
            return None
        elif spec is None:
            raise ValueError('Module globals is missing a __spec__.loader')

    spec_loader = getattr(spec, 'loader', missing)

    if spec_loader in (missing, None):
        if loader is None:
            exc = AttributeError if spec_loader is missing else ValueError
            raise exc('Module globals is missing a __spec__.loader')
        _warnings.warn(
            'Module globals is missing a __spec__.loader',
            DeprecationWarning)
        spec_loader = loader

    assert spec_loader is not None
    if loader is not None and loader != spec_loader:
        _warnings.warn(
            'Module globals; __loader__ != __spec__.loader',
            DeprecationWarning)
        return loader

    return spec_loader


# Loaders #####################################################################

class WindowsRegistryFinder:

    """Meta path finder for modules declared in the Windows registry."""

    REGISTRY_KEY = (
        'Software\\Python\\PythonCore\\{sys_version}'
        '\\Modules\\{fullname}')
    REGISTRY_KEY_DEBUG = (
        'Software\\Python\\PythonCore\\{sys_version}'
        '\\Modules\\{fullname}\\Debug')
    DEBUG_BUILD = (_MS_WINDOWS and '_d.pyd' in EXTENSION_SUFFIXES)

    @staticmethod
    def _open_registry(key):
        try:
            return winreg.OpenKey(winreg.HKEY_CURRENT_USER, key)
        except OSError:
            return winreg.OpenKey(winreg.HKEY_LOCAL_MACHINE, key)

    @classmethod
    def _search_registry(cls, fullname):
        if cls.DEBUG_BUILD:
            registry_key = cls.REGISTRY_KEY_DEBUG
        else:
            registry_key = cls.REGISTRY_KEY
        key = registry_key.format(fullname=fullname,
                                  sys_version='%d.%d' % sys.version_info[:2])
        try:
            with cls._open_registry(key) as hkey:
                filepath = winreg.QueryValue(hkey, '')
        except OSError:
            return None
        return filepath

    @classmethod
    def find_spec(cls, fullname, path=None, target=None):
        filepath = cls._search_registry(fullname)
        if filepath is None:
            return None
        try:
            _path_stat(filepath)
        except OSError:
            return None
        for loader, suffixes in _get_supported_file_loaders():
            if filepath.endswith(tuple(suffixes)):
                spec = _bootstrap.spec_from_loader(fullname,
                                                   loader(fullname, filepath),
                                                   origin=filepath)
                return spec


class _LoaderBasics:

    """Base class of common code needed by both SourceLoader and
    SourcelessFileLoader."""

    def is_package(self, fullname):
        """Concrete implementation of InspectLoader.is_package by checking if
        the path returned by get_filename has a filename of '__init__.py'."""
        filename = _path_split(self.get_filename(fullname))[1]
        filename_base = filename.rsplit('.', 1)[0]
        tail_name = fullname.rpartition('.')[2]
        return filename_base == '__init__' and tail_name != '__init__'

    def create_module(self, spec):
        """Use default semantics for module creation."""

    def exec_module(self, module):
        """Execute the module."""
        code = self.get_code(module.__name__)
        if code is None:
            raise ImportError(f'cannot load module {module.__name__!r} when '
                              'get_code() returns None')
        _bootstrap._call_with_frames_removed(exec, code, module.__dict__)

    def load_module(self, fullname):
        """This method is deprecated."""
        # Warning implemented in _load_module_shim().
        return _bootstrap._load_module_shim(self, fullname)


class SourceLoader(_LoaderBasics):

    def path_mtime(self, path):
        """Optional method that returns the modification time (an int) for the
        specified path (a str).

        Raises OSError when the path cannot be handled.
        """
        raise OSError

    def path_stats(self, path):
        """Optional method returning a metadata dict for the specified
        path (a str).

        Possible keys:
        - 'mtime' (mandatory) is the numeric timestamp of last source
          code modification;
        - 'size' (optional) is the size in bytes of the source code.

        Implementing this method allows the loader to read bytecode files.
        Raises OSError when the path cannot be handled.
        """
        return {'mtime': self.path_mtime(path)}

    def _cache_bytecode(self, source_path, cache_path, data):
        """Optional method which writes data (bytes) to a file path (a str).

        Implementing this method allows for the writing of bytecode files.

        The source path is needed in order to correctly transfer permissions
        """
        # For backwards compatibility, we delegate to set_data()
        return self.set_data(cache_path, data)

    def set_data(self, path, data):
        """Optional method which writes data (bytes) to a file path (a str).

        Implementing this method allows for the writing of bytecode files.
        """


    def get_source(self, fullname):
        """Concrete implementation of InspectLoader.get_source."""
        path = self.get_filename(fullname)
        try:
            source_bytes = self.get_data(path)
        except OSError as exc:
            raise ImportError('source not available through get_data()',
                              name=fullname) from exc
        return decode_source(source_bytes)

    def source_to_code(self, data, path, *, _optimize=-1):
        """Return the code object compiled from source.

        The 'data' argument can be any object type that compile() supports.
        """
        return _bootstrap._call_with_frames_removed(compile, data, path, 'exec',
                                        dont_inherit=True, optimize=_optimize)

    def get_code(self, fullname):
        """Concrete implementation of InspectLoader.get_code.

        Reading of bytecode requires path_stats to be implemented. To write
        bytecode, set_data must also be implemented.

        """
        source_path = self.get_filename(fullname)
        source_mtime = None
        source_bytes = None
        source_hash = None
        hash_based = False
        check_source = True
        try:
            bytecode_path = cache_from_source(source_path)
        except NotImplementedError:
            bytecode_path = None
        else:
            try:
                st = self.path_stats(source_path)
            except OSError:
                pass
            else:
                source_mtime = int(st['mtime'])
                try:
                    data = self.get_data(bytecode_path)
                except OSError:
                    pass
                else:
                    exc_details = {
                        'name': fullname,
                        'path': bytecode_path,
                    }
                    try:
                        flags = _classify_pyc(data, fullname, exc_details)
                        bytes_data = memoryview(data)[16:]
                        hash_based = flags & 0b1 != 0
                        if hash_based:
                            check_source = flags & 0b10 != 0
                            if (_imp.check_hash_based_pycs != 'never' and
                                (check_source or
                                 _imp.check_hash_based_pycs == 'always')):
                                source_bytes = self.get_data(source_path)
                                source_hash = _imp.source_hash(
                                    _RAW_MAGIC_NUMBER,
                                    source_bytes,
                                )
                                _validate_hash_pyc(data, source_hash, fullname,
                                                   exc_details)
                        else:
                            _validate_timestamp_pyc(
                                data,
                                source_mtime,
                                st['size'],
                                fullname,
                                exc_details,
                            )
                    except (ImportError, EOFError):
                        pass
                    else:
                        _bootstrap._verbose_message('{} matches {}', bytecode_path,
                                                    source_path)
                        return _compile_bytecode(bytes_data, name=fullname,
                                                 bytecode_path=bytecode_path,
                                                 source_path=source_path)
        if source_bytes is None:
            source_bytes = self.get_data(source_path)
        code_object = self.source_to_code(source_bytes, source_path)
        _bootstrap._verbose_message('code object from {}', source_path)
        if (not sys.dont_write_bytecode and bytecode_path is not None and
                source_mtime is not None):
            if hash_based:
                if source_hash is None:
                    source_hash = _imp.source_hash(_RAW_MAGIC_NUMBER,
                                                   source_bytes)
                data = _code_to_hash_pyc(code_object, source_hash, check_source)
            else:
                data = _code_to_timestamp_pyc(code_object, source_mtime,
                                              len(source_bytes))
            try:
                self._cache_bytecode(source_path, bytecode_path, data)
            except NotImplementedError:
                pass
        return code_object


class FileLoader:

    """Base file loader class which implements the loader protocol methods that
    require file system usage."""

    def __init__(self, fullname, path):
        """Cache the module name and the path to the file found by the
        finder."""
        self.name = fullname
        self.path = path

    def __eq__(self, other):
        return (self.__class__ == other.__class__ and
                self.__dict__ == other.__dict__)

    def __hash__(self):
        return hash(self.name) ^ hash(self.path)

    @_check_name
    def load_module(self, fullname):
        """Load a module from a file.

        This method is deprecated.  Use exec_module() instead.

        """
        # The only reason for this method is for the name check.
        # Issue #14857: Avoid the zero-argument form of super so the implementation
        # of that form can be updated without breaking the frozen module.
        return super(FileLoader, self).load_module(fullname)

    @_check_name
    def get_filename(self, fullname):
        """Return the path to the source file as found by the finder."""
        return self.path

    def get_data(self, path):
        """Return the data from path as raw bytes."""
        if isinstance(self, (SourceLoader, ExtensionFileLoader)):
            with _io.open_code(str(path)) as file:
                return file.read()
        else:
            with _io.FileIO(path, 'r') as file:
                return file.read()

    @_check_name
    def get_resource_reader(self, module):
        from importlib.readers import FileReader
        return FileReader(self)


class SourceFileLoader(FileLoader, SourceLoader):

    """Concrete implementation of SourceLoader using the file system."""

    def path_stats(self, path):
        """Return the metadata for the path."""
        st = _path_stat(path)
        return {'mtime': st.st_mtime, 'size': st.st_size}

    def _cache_bytecode(self, source_path, bytecode_path, data):
        # Adapt between the two APIs
        mode = _calc_mode(source_path)
        return self.set_data(bytecode_path, data, _mode=mode)

    def set_data(self, path, data, *, _mode=0o666):
        """Write bytes data to a file."""
        parent, filename = _path_split(path)
        path_parts = []
        # Figure out what directories are missing.
        while parent and not _path_isdir(parent):
            parent, part = _path_split(parent)
            path_parts.append(part)
        # Create needed directories.
        for part in reversed(path_parts):
            parent = _path_join(parent, part)
            try:
                _os.mkdir(parent)
            except FileExistsError:
                # Probably another Python process already created the dir.
                continue
            except OSError as exc:
                # Could be a permission error, read-only filesystem: just forget
                # about writing the data.
                _bootstrap._verbose_message('could not create {!r}: {!r}',
                                            parent, exc)
                return
        try:
            _write_atomic(path, data, _mode)
            _bootstrap._verbose_message('created {!r}', path)
        except OSError as exc:
            # Same as above: just don't write the bytecode.
            _bootstrap._verbose_message('could not create {!r}: {!r}', path,
                                        exc)


class SourcelessFileLoader(FileLoader, _LoaderBasics):

    """Loader which handles sourceless file imports."""

    def get_code(self, fullname):
        path = self.get_filename(fullname)
        data = self.get_data(path)
        # Call _classify_pyc to do basic validation of the pyc but ignore the
        # result. There's no source to check against.
        exc_details = {
            'name': fullname,
            'path': path,
        }
        _classify_pyc(data, fullname, exc_details)
        return _compile_bytecode(
            memoryview(data)[16:],
            name=fullname,
            bytecode_path=path,
        )

    def get_source(self, fullname):
        """Return None as there is no source code."""
        return None


class ExtensionFileLoader(FileLoader, _LoaderBasics):

    """Loader for extension modules.

    The constructor is designed to work with FileFinder.

    """

    def __init__(self, name, path):
        self.name = name
        self.path = path

    def __eq__(self, other):
        return (self.__class__ == other.__class__ and
                self.__dict__ == other.__dict__)

    def __hash__(self):
        return hash(self.name) ^ hash(self.path)

    def create_module(self, spec):
        """Create an uninitialized extension module"""
        module = _bootstrap._call_with_frames_removed(
            _imp.create_dynamic, spec)
        _bootstrap._verbose_message('extension module {!r} loaded from {!r}',
                         spec.name, self.path)
        return module

    def exec_module(self, module):
        """Initialize an extension module"""
        _bootstrap._call_with_frames_removed(_imp.exec_dynamic, module)
        _bootstrap._verbose_message('extension module {!r} executed from {!r}',
                         self.name, self.path)

    def is_package(self, fullname):
        """Return True if the extension module is a package."""
        file_name = _path_split(self.path)[1]
        return any(file_name == '__init__' + suffix
                   for suffix in EXTENSION_SUFFIXES)

    def get_code(self, fullname):
        """Return None as an extension module cannot create a code object."""
        return None

    def get_source(self, fullname):
        """Return None as extension modules have no source code."""
        return None

    @_check_name
    def get_filename(self, fullname):
        """Return the path to the source file as found by the finder."""
        return self.path


class _NamespacePath:
    """Represents a namespace package's path.  It uses the module name
    to find its parent module, and from there it looks up the parent's
    __path__.  When this changes, the module's own path is recomputed,
    using path_finder.  For top-level modules, the parent module's path
    is sys.path."""

    # When invalidate_caches() is called, this epoch is incremented
    # https://bugs.python.org/issue45703
    _epoch = 0

    def __init__(self, name, path, path_finder):
        self._name = name
        self._path = path
        self._last_parent_path = tuple(self._get_parent_path())
        self._last_epoch = self._epoch
        self._path_finder = path_finder

    def _find_parent_path_names(self):
        """Returns a tuple of (parent-module-name, parent-path-attr-name)"""
        parent, dot, me = self._name.rpartition('.')
        if dot == '':
            # This is a top-level module. sys.path contains the parent path.
            return 'sys', 'path'
        # Not a top-level module. parent-module.__path__ contains the
        #  parent path.
        return parent, '__path__'

    def _get_parent_path(self):
        parent_module_name, path_attr_name = self._find_parent_path_names()
        return getattr(sys.modules[parent_module_name], path_attr_name)

    def _recalculate(self):
        # If the parent's path has changed, recalculate _path
        parent_path = tuple(self._get_parent_path()) # Make a copy
        if parent_path != self._last_parent_path or self._epoch != self._last_epoch:
            spec = self._path_finder(self._name, parent_path)
            # Note that no changes are made if a loader is returned, but we
            #  do remember the new parent path
            if spec is not None and spec.loader is None:
                if spec.submodule_search_locations:
                    self._path = spec.submodule_search_locations
            self._last_parent_path = parent_path     # Save the copy
            self._last_epoch = self._epoch
        return self._path

    def __iter__(self):
        return iter(self._recalculate())

    def __getitem__(self, index):
        return self._recalculate()[index]

    def __setitem__(self, index, path):
        self._path[index] = path

    def __len__(self):
        return len(self._recalculate())

    def __repr__(self):
        return f'_NamespacePath({self._path!r})'

    def __contains__(self, item):
        return item in self._recalculate()

    def append(self, item):
        self._path.append(item)


# This class is actually exposed publicly in a namespace package's __loader__
# attribute, so it should be available through a non-private name.
# https://github.com/python/cpython/issues/92054
class NamespaceLoader:
    def __init__(self, name, path, path_finder):
        self._path = _NamespacePath(name, path, path_finder)

    def is_package(self, fullname):
        return True

    def get_source(self, fullname):
        return ''

    def get_code(self, fullname):
        return compile('', '<string>', 'exec', dont_inherit=True)

    def create_module(self, spec):
        """Use default semantics for module creation."""

    def exec_module(self, module):
        pass

    def load_module(self, fullname):
        """Load a namespace module.

        This method is deprecated.  Use exec_module() instead.

        """
        # The import system never calls this method.
        _bootstrap._verbose_message('namespace module loaded with path {!r}',
                                    self._path)
        # Warning implemented in _load_module_shim().
        return _bootstrap._load_module_shim(self, fullname)

    def get_resource_reader(self, module):
        from importlib.readers import NamespaceReader
        return NamespaceReader(self._path)


# We use this exclusively in module_from_spec() for backward-compatibility.
_NamespaceLoader = NamespaceLoader


# Finders #####################################################################

class PathFinder:

    """Meta path finder for sys.path and package __path__ attributes."""

    @staticmethod
    def invalidate_caches():
        """Call the invalidate_caches() method on all path entry finders
        stored in sys.path_importer_cache (where implemented)."""
        for name, finder in list(sys.path_importer_cache.items()):
            # Drop entry if finder name is a relative path. The current
            # working directory may have changed.
            if finder is None or not _path_isabs(name):
                del sys.path_importer_cache[name]
            elif hasattr(finder, 'invalidate_caches'):
                finder.invalidate_caches()
        # Also invalidate the caches of _NamespacePaths
        # https://bugs.python.org/issue45703
        _NamespacePath._epoch += 1

        from importlib.metadata import MetadataPathFinder
        MetadataPathFinder.invalidate_caches()

    @staticmethod
    def _path_hooks(path):
        """Search sys.path_hooks for a finder for 'path'."""
        if sys.path_hooks is not None and not sys.path_hooks:
            _warnings.warn('sys.path_hooks is empty', ImportWarning)
        for hook in sys.path_hooks:
            try:
                return hook(path)
            except ImportError:
                continue
        else:
            return None

    @classmethod
    def _path_importer_cache(cls, path):
        """Get the finder for the path entry from sys.path_importer_cache.

        If the path entry is not in the cache, find the appropriate finder
        and cache it. If no finder is available, store None.

        """
        if path == '':
            try:
                path = _os.getcwd()
            except FileNotFoundError:
                # Don't cache the failure as the cwd can easily change to
                # a valid directory later on.
                return None
        try:
            finder = sys.path_importer_cache[path]
        except KeyError:
            finder = cls._path_hooks(path)
            sys.path_importer_cache[path] = finder
        return finder

    @classmethod
    def _get_spec(cls, fullname, path, target=None):
        """Find the loader or namespace_path for this module/package name."""
        # If this ends up being a namespace package, namespace_path is
        #  the list of paths that will become its __path__
        namespace_path = []
        for entry in path:
            if not isinstance(entry, str):
                continue
            finder = cls._path_importer_cache(entry)
            if finder is not None:
                spec = finder.find_spec(fullname, target)
                if spec is None:
                    continue
                if spec.loader is not None:
                    return spec
                portions = spec.submodule_search_locations
                if portions is None:
                    raise ImportError('spec missing loader')
                # This is possibly part of a namespace package.
                #  Remember these path entries (if any) for when we
                #  create a namespace package, and continue iterating
                #  on path.
                namespace_path.extend(portions)
        else:
            spec = _bootstrap.ModuleSpec(fullname, None)
            spec.submodule_search_locations = namespace_path
            return spec

    @classmethod
    def find_spec(cls, fullname, path=None, target=None):
        """Try to find a spec for 'fullname' on sys.path or 'path'.

        The search is based on sys.path_hooks and sys.path_importer_cache.
        """
        if path is None:
            path = sys.path
        spec = cls._get_spec(fullname, path, target)
        if spec is None:
            return None
        elif spec.loader is None:
            namespace_path = spec.submodule_search_locations
            if namespace_path:
                # We found at least one namespace path.  Return a spec which
                # can create the namespace package.
                spec.origin = None
                spec.submodule_search_locations = _NamespacePath(fullname, namespace_path, cls._get_spec)
                return spec
            else:
                return None
        else:
            return spec

    @staticmethod
    def find_distributions(*args, **kwargs):
        """
        Find distributions.

        Return an iterable of all Distribution instances capable of
        loading the metadata for packages matching ``context.name``
        (or all names if ``None`` indicated) along the paths in the list
        of directories ``context.path``.
        """
        from importlib.metadata import MetadataPathFinder
        return MetadataPathFinder.find_distributions(*args, **kwargs)


class FileFinder:

    """File-based finder.

    Interactions with the file system are cached for performance, being
    refreshed when the directory the finder is handling has been modified.

    """

    def __init__(self, path, *loader_details):
        """Initialize with the path to search on and a variable number of
        2-tuples containing the loader and the file suffixes the loader
        recognizes."""
        loaders = []
        for loader, suffixes in loader_details:
            loaders.extend((suffix, loader) for suffix in suffixes)
        self._loaders = loaders
        # Base (directory) path
        if not path or path == '.':
            self.path = _os.getcwd()
        else:
            self.path = _path_abspath(path)
        self._path_mtime = -1
        self._path_cache = set()
        self._relaxed_path_cache = set()

    def invalidate_caches(self):
        """Invalidate the directory mtime."""
        self._path_mtime = -1

    def _get_spec(self, loader_class, fullname, path, smsl, target):
        loader = loader_class(fullname, path)
        return spec_from_file_location(fullname, path, loader=loader,
                                       submodule_search_locations=smsl)

    def find_spec(self, fullname, target=None):
        """Try to find a spec for the specified module.

        Returns the matching spec, or None if not found.
        """
        is_namespace = False
        tail_module = fullname.rpartition('.')[2]
        try:
            mtime = _path_stat(self.path or _os.getcwd()).st_mtime
        except OSError:
            mtime = -1
        if mtime != self._path_mtime:
            self._fill_cache()
            self._path_mtime = mtime
        # tail_module keeps the original casing, for __file__ and friends
        if _relax_case():
            cache = self._relaxed_path_cache
            cache_module = tail_module.lower()
        else:
            cache = self._path_cache
            cache_module = tail_module
        # Check if the module is the name of a directory (and thus a package).
        if cache_module in cache:
            base_path = _path_join(self.path, tail_module)
            for suffix, loader_class in self._loaders:
                init_filename = '__init__' + suffix
                full_path = _path_join(base_path, init_filename)
                if _path_isfile(full_path):
                    return self._get_spec(loader_class, fullname, full_path, [base_path], target)
            else:
                # If a namespace package, return the path if we don't
                #  find a module in the next section.
                is_namespace = _path_isdir(base_path)
        # Check for a file w/ a proper suffix exists.
        for suffix, loader_class in self._loaders:
            try:
                full_path = _path_join(self.path, tail_module + suffix)
            except ValueError:
                return None
            _bootstrap._verbose_message('trying {}', full_path, verbosity=2)
            if cache_module + suffix in cache:
                if _path_isfile(full_path):
                    return self._get_spec(loader_class, fullname, full_path,
                                          None, target)
        if is_namespace:
            _bootstrap._verbose_message('possible namespace for {}', base_path)
            spec = _bootstrap.ModuleSpec(fullname, None)
            spec.submodule_search_locations = [base_path]
            return spec
        return None

    def _fill_cache(self):
        """Fill the cache of potential modules and packages for this directory."""
        path = self.path
        try:
            contents = _os.listdir(path or _os.getcwd())
        except (FileNotFoundError, PermissionError, NotADirectoryError):
            # Directory has either been removed, turned into a file, or made
            # unreadable.
            contents = []
        # We store two cached versions, to handle runtime changes of the
        # PYTHONCASEOK environment variable.
        if not sys.platform.startswith('win'):
            self._path_cache = set(contents)
        else:
            # Windows users can import modules with case-insensitive file
            # suffixes (for legacy reasons). Make the suffix lowercase here
            # so it's done once instead of for every import. This is safe as
            # the specified suffixes to check against are always specified in a
            # case-sensitive manner.
            lower_suffix_contents = set()
            for item in contents:
                name, dot, suffix = item.partition('.')
                if dot:
                    new_name = f'{name}.{suffix.lower()}'
                else:
                    new_name = name
                lower_suffix_contents.add(new_name)
            self._path_cache = lower_suffix_contents
        if sys.platform.startswith(_CASE_INSENSITIVE_PLATFORMS):
            self._relaxed_path_cache = {fn.lower() for fn in contents}

    @classmethod
    def path_hook(cls, *loader_details):
        """A class method which returns a closure to use on sys.path_hook
        which will return an instance using the specified loaders and the path
        called on the closure.

        If the path called on the closure is not a directory, ImportError is
        raised.

        """
        def path_hook_for_FileFinder(path):
            """Path hook for importlib.machinery.FileFinder."""
            if not _path_isdir(path):
                raise ImportError('only directories are supported', path=path)
            return cls(path, *loader_details)

        return path_hook_for_FileFinder

    def __repr__(self):
        return f'FileFinder({self.path!r})'


class AppleFrameworkLoader(ExtensionFileLoader):
    """A loader for modules that have been packaged as frameworks for
    compatibility with Apple's iOS App Store policies.
    """
    def create_module(self, spec):
        # If the ModuleSpec has been created by the FileFinder, it will have
        # been created with an origin pointing to the .fwork file. We need to
        # redirect this to the location in the Frameworks folder, using the
        # content of the .fwork file.
        if spec.origin.endswith(".fwork"):
            with _io.FileIO(spec.origin, 'r') as file:
                framework_binary = file.read().decode().strip()
            bundle_path = _path_split(sys.executable)[0]
            spec.origin = _path_join(bundle_path, framework_binary)

        # If the loader is created based on the spec for a loaded module, the
        # path will be pointing at the Framework location. If this occurs,
        # get the original .fwork location to use as the module's __file__.
        if self.path.endswith(".fwork"):
            path = self.path
        else:
            with _io.FileIO(self.path + ".origin", 'r') as file:
                origin = file.read().decode().strip()
                bundle_path = _path_split(sys.executable)[0]
                path = _path_join(bundle_path, origin)

        module = _bootstrap._call_with_frames_removed(_imp.create_dynamic, spec)

        _bootstrap._verbose_message(
            "Apple framework extension module {!r} loaded from {!r} (path {!r})",
            spec.name,
            spec.origin,
            path,
        )

        # Ensure that the __file__ points at the .fwork location
        module.__file__ = path

        return module

# Import setup ###############################################################

def _fix_up_module(ns, name, pathname, cpathname=None):
    # This function is used by PyImport_ExecCodeModuleObject().
    loader = ns.get('__loader__')
    spec = ns.get('__spec__')
    if not loader:
        if spec:
            loader = spec.loader
        elif pathname == cpathname:
            loader = SourcelessFileLoader(name, pathname)
        else:
            loader = SourceFileLoader(name, pathname)
    if not spec:
        spec = spec_from_file_location(name, pathname, loader=loader)
        if cpathname:
            spec.cached = _path_abspath(cpathname)
    try:
        ns['__spec__'] = spec
        ns['__loader__'] = loader
        ns['__file__'] = pathname
        ns['__cached__'] = cpathname
    except Exception:
        # Not important enough to report.
        pass


def _get_supported_file_loaders():
    """Returns a list of file-based module loaders.

    Each item is a tuple (loader, suffixes).
    """
    extension_loaders = []
    if hasattr(_imp, 'create_dynamic'):
        if sys.platform in {"ios", "tvos", "watchos"}:
            extension_loaders = [(AppleFrameworkLoader, [
                suffix.replace(".so", ".fwork")
                for suffix in _imp.extension_suffixes()
            ])]
        extension_loaders.append((ExtensionFileLoader, _imp.extension_suffixes()))
    source = SourceFileLoader, SOURCE_SUFFIXES
    bytecode = SourcelessFileLoader, BYTECODE_SUFFIXES
    return extension_loaders + [source, bytecode]


def _set_bootstrap_module(_bootstrap_module):
    global _bootstrap
    _bootstrap = _bootstrap_module


def _install(_bootstrap_module):
    """Install the path-based import components."""
    _set_bootstrap_module(_bootstrap_module)
    supported_loaders = _get_supported_file_loaders()
    sys.path_hooks.extend([FileFinder.path_hook(*supported_loaders)])
    sys.meta_path.append(PathFinder)
```
