## Supplementary software v0.2.1 for "Virtual control arms for paediatric myopia trials: external validation of axial-elongation models": abc.py

```
"""Abstract base classes related to import."""
from . import _bootstrap_external
from . import machinery
try:
    import _frozen_importlib
except ImportError as exc:
    if exc.name != '_frozen_importlib':
        raise
    _frozen_importlib = None
try:
    import _frozen_importlib_external
except ImportError:
    _frozen_importlib_external = _bootstrap_external
from ._abc import Loader
import abc
import warnings

from .resources import abc as _resources_abc


__all__ = [
    'Loader', 'MetaPathFinder', 'PathEntryFinder',
    'ResourceLoader', 'InspectLoader', 'ExecutionLoader',
    'FileLoader', 'SourceLoader',
]


def __getattr__(name):
    """
    For backwards compatibility, continue to make names
    from _resources_abc available through this module. #93963
    """
    if name in _resources_abc.__all__:
        obj = getattr(_resources_abc, name)
        warnings._deprecated(f"{__name__}.{name}", remove=(3, 14))
        globals()[name] = obj
        return obj
    raise AttributeError(f'module {__name__!r} has no attribute {name!r}')


def _register(abstract_cls, *classes):
    for cls in classes:
        abstract_cls.register(cls)
        if _frozen_importlib is not None:
            try:
                frozen_cls = getattr(_frozen_importlib, cls.__name__)
            except AttributeError:
                frozen_cls = getattr(_frozen_importlib_external, cls.__name__)
            abstract_cls.register(frozen_cls)


class MetaPathFinder(metaclass=abc.ABCMeta):

    """Abstract base class for import finders on sys.meta_path."""

    # We don't define find_spec() here since that would break
    # hasattr checks we do to support backward compatibility.

    def invalidate_caches(self):
        """An optional method for clearing the finder's cache, if any.
        This method is used by importlib.invalidate_caches().
        """

_register(MetaPathFinder, machinery.BuiltinImporter, machinery.FrozenImporter,
          machinery.PathFinder, machinery.WindowsRegistryFinder)


class PathEntryFinder(metaclass=abc.ABCMeta):

    """Abstract base class for path entry finders used by PathFinder."""

    def invalidate_caches(self):
        """An optional method for clearing the finder's cache, if any.
        This method is used by PathFinder.invalidate_caches().
        """

_register(PathEntryFinder, machinery.FileFinder)


class ResourceLoader(Loader):

    """Abstract base class for loaders which can return data from their
    back-end storage.

    This ABC represents one of the optional protocols specified by PEP 302.

    """

    @abc.abstractmethod
    def get_data(self, path):
        """Abstract method which when implemented should return the bytes for
        the specified path.  The path must be a str."""
        raise OSError


class InspectLoader(Loader):

    """Abstract base class for loaders which support inspection about the
    modules they can load.

    This ABC represents one of the optional protocols specified by PEP 302.

    """

    def is_package(self, fullname):
        """Optional method which when implemented should return whether the
        module is a package.  The fullname is a str.  Returns a bool.

        Raises ImportError if the module cannot be found.
        """
        raise ImportError

    def get_code(self, fullname):
        """Method which returns the code object for the module.

        The fullname is a str.  Returns a types.CodeType if possible, else
        returns None if a code object does not make sense
        (e.g. built-in module). Raises ImportError if the module cannot be
        found.
        """
        source = self.get_source(fullname)
        if source is None:
            return None
        return self.source_to_code(source)

    @abc.abstractmethod
    def get_source(self, fullname):
        """Abstract method which should return the source code for the
        module.  The fullname is a str.  Returns a str.

        Raises ImportError if the module cannot be found.
        """
        raise ImportError

    @staticmethod
    def source_to_code(data, path='<string>'):
        """Compile 'data' into a code object.

        The 'data' argument can be anything that compile() can handle. The'path'
        argument should be where the data was retrieved (when applicable)."""
        return compile(data, path, 'exec', dont_inherit=True)

    exec_module = _bootstrap_external._LoaderBasics.exec_module
    load_module = _bootstrap_external._LoaderBasics.load_module

_register(InspectLoader, machinery.BuiltinImporter, machinery.FrozenImporter, machinery.NamespaceLoader)


class ExecutionLoader(InspectLoader):

    """Abstract base class for loaders that wish to support the execution of
    modules as scripts.

    This ABC represents one of the optional protocols specified in PEP 302.

    """

    @abc.abstractmethod
    def get_filename(self, fullname):
        """Abstract method which should return the value that __file__ is to be
        set to.

        Raises ImportError if the module cannot be found.
        """
        raise ImportError

    def get_code(self, fullname):
        """Method to return the code object for fullname.

        Should return None if not applicable (e.g. built-in module).
        Raise ImportError if the module cannot be found.
        """
        source = self.get_source(fullname)
        if source is None:
            return None
        try:
            path = self.get_filename(fullname)
        except ImportError:
            return self.source_to_code(source)
        else:
            return self.source_to_code(source, path)

_register(
    ExecutionLoader,
    machinery.ExtensionFileLoader,
    machinery.AppleFrameworkLoader,
)


class FileLoader(_bootstrap_external.FileLoader, ResourceLoader, ExecutionLoader):

    """Abstract base class partially implementing the ResourceLoader and
    ExecutionLoader ABCs."""

_register(FileLoader, machinery.SourceFileLoader,
            machinery.SourcelessFileLoader)


class SourceLoader(_bootstrap_external.SourceLoader, ResourceLoader, ExecutionLoader):

    """Abstract base class for loading source code (and optionally any
    corresponding bytecode).

    To support loading from source code, the abstractmethods inherited from
    ResourceLoader and ExecutionLoader need to be implemented. To also support
    loading from bytecode, the optional methods specified directly by this ABC
    is required.

    Inherited abstractmethods not implemented in this ABC:

        * ResourceLoader.get_data
        * ExecutionLoader.get_filename

    """

    def path_mtime(self, path):
        """Return the (int) modification time for the path (str)."""
        if self.path_stats.__func__ is SourceLoader.path_stats:
            raise OSError
        return int(self.path_stats(path)['mtime'])

    def path_stats(self, path):
        """Return a metadata dict for the source pointed to by the path (str).
        Possible keys:
        - 'mtime' (mandatory) is the numeric timestamp of last source
          code modification;
        - 'size' (optional) is the size in bytes of the source code.
        """
        if self.path_mtime.__func__ is SourceLoader.path_mtime:
            raise OSError
        return {'mtime': self.path_mtime(path)}

    def set_data(self, path, data):
        """Write the bytes to the path (if possible).

        Accepts a str path and data as bytes.

        Any needed intermediary directories are to be created. If for some
        reason the file cannot be written because of permissions, fail
        silently.
        """

_register(SourceLoader, machinery.SourceFileLoader)
```
