## Supplementary software v0.2.1 for "Virtual control arms for paediatric myopia trials: external validation of axial-elongation models": machinery.py

```
"""The machinery of importlib: finders, loaders, hooks, etc."""

from ._bootstrap import ModuleSpec
from ._bootstrap import BuiltinImporter
from ._bootstrap import FrozenImporter
from ._bootstrap_external import (SOURCE_SUFFIXES, DEBUG_BYTECODE_SUFFIXES,
                     OPTIMIZED_BYTECODE_SUFFIXES, BYTECODE_SUFFIXES,
                     EXTENSION_SUFFIXES)
from ._bootstrap_external import WindowsRegistryFinder
from ._bootstrap_external import PathFinder
from ._bootstrap_external import FileFinder
from ._bootstrap_external import SourceFileLoader
from ._bootstrap_external import SourcelessFileLoader
from ._bootstrap_external import ExtensionFileLoader
from ._bootstrap_external import AppleFrameworkLoader
from ._bootstrap_external import NamespaceLoader


def all_suffixes():
    """Returns a list of all recognized module suffixes for this process"""
    return SOURCE_SUFFIXES + BYTECODE_SUFFIXES + EXTENSION_SUFFIXES
```
