## Supplementary software v0.2.1 for "Virtual control arms for paediatric myopia trials: external validation of axial-elongation models": __init__.py

```
from __future__ import annotations

import os
import re
import abc
import sys
import json
import email
import types
import inspect
import pathlib
import zipfile
import operator
import textwrap
import warnings
import functools
import itertools
import posixpath
import collections

from . import _meta
from ._collections import FreezableDefaultDict, Pair
from ._functools import method_cache, pass_none
from ._itertools import always_iterable, unique_everseen
from ._meta import PackageMetadata, SimplePath

from contextlib import suppress
from importlib import import_module
from importlib.abc import MetaPathFinder
from itertools import starmap
from typing import Any, Iterable, List, Mapping, Match, Optional, Set, cast

__all__ = [
    'Distribution',
    'DistributionFinder',
    'PackageMetadata',
    'PackageNotFoundError',
    'distribution',
    'distributions',
    'entry_points',
    'files',
    'metadata',
    'packages_distributions',
    'requires',
    'version',
]


class PackageNotFoundError(ModuleNotFoundError):
    """The package was not found."""

    def __str__(self) -> str:
        return f"No package metadata was found for {self.name}"

    @property
    def name(self) -> str:  # type: ignore[override]
        (name,) = self.args
        return name


class Sectioned:
    """
    A simple entry point config parser for performance

    >>> for item in Sectioned.read(Sectioned._sample):
    ...     print(item)
    Pair(name='sec1', value='# comments ignored')
    Pair(name='sec1', value='a = 1')
    Pair(name='sec1', value='b = 2')
    Pair(name='sec2', value='a = 2')

    >>> res = Sectioned.section_pairs(Sectioned._sample)
    >>> item = next(res)
    >>> item.name
    'sec1'
    >>> item.value
    Pair(name='a', value='1')
    >>> item = next(res)
    >>> item.value
    Pair(name='b', value='2')
    >>> item = next(res)
    >>> item.name
    'sec2'
    >>> item.value
    Pair(name='a', value='2')
    >>> list(res)
    []
    """

    _sample = textwrap.dedent(
        """
        [sec1]
        # comments ignored
        a = 1
        b = 2

        [sec2]
        a = 2
        """
    ).lstrip()

    @classmethod
    def section_pairs(cls, text):
        return (
            section._replace(value=Pair.parse(section.value))
            for section in cls.read(text, filter_=cls.valid)
            if section.name is not None
        )

    @staticmethod
    def read(text, filter_=None):
        lines = filter(filter_, map(str.strip, text.splitlines()))
        name = None
        for value in lines:
            section_match = value.startswith('[') and value.endswith(']')
            if section_match:
                name = value.strip('[]')
                continue
            yield Pair(name, value)

    @staticmethod
    def valid(line: str):
        return line and not line.startswith('#')


class EntryPoint:
    """An entry point as defined by Python packaging conventions.

    See `the packaging docs on entry points
    <https://packaging.python.org/specifications/entry-points/>`_
    for more information.

    >>> ep = EntryPoint(
    ...     name=None, group=None, value='package.module:attr [extra1, extra2]')
    >>> ep.module
    'package.module'
    >>> ep.attr
    'attr'
    >>> ep.extras
    ['extra1', 'extra2']
    """

    pattern = re.compile(
        r'(?P<module>[\w.]+)\s*'
        r'(:\s*(?P<attr>[\w.]+)\s*)?'
        r'((?P<extras>\[.*\])\s*)?$'
    )
    """
    A regular expression describing the syntax for an entry point,
    which might look like:

        - module
        - package.module
        - package.module:attribute
        - package.module:object.attribute
        - package.module:attr [extra1, extra2]

    Other combinations are possible as well.

    The expression is lenient about whitespace around the ':',
    following the attr, and following any extras.
    """

    name: str
    value: str
    group: str

    dist: Optional[Distribution] = None

    def __init__(self, name: str, value: str, group: str) -> None:
        vars(self).update(name=name, value=value, group=group)

    def load(self) -> Any:
        """Load the entry point from its definition. If only a module
        is indicated by the value, return that module. Otherwise,
        return the named object.
        """
        match = cast(Match, self.pattern.match(self.value))
        module = import_module(match.group('module'))
        attrs = filter(None, (match.group('attr') or '').split('.'))
        return functools.reduce(getattr, attrs, module)

    @property
    def module(self) -> str:
        match = self.pattern.match(self.value)
        assert match is not None
        return match.group('module')

    @property
    def attr(self) -> str:
        match = self.pattern.match(self.value)
        assert match is not None
        return match.group('attr')

    @property
    def extras(self) -> List[str]:
        match = self.pattern.match(self.value)
        assert match is not None
        return re.findall(r'\w+', match.group('extras') or '')

    def _for(self, dist):
        vars(self).update(dist=dist)
        return self

    def matches(self, **params):
        """
        EntryPoint matches the given parameters.

        >>> ep = EntryPoint(group='foo', name='bar', value='bing:bong [extra1, extra2]')
        >>> ep.matches(group='foo')
        True
        >>> ep.matches(name='bar', value='bing:bong [extra1, extra2]')
        True
        >>> ep.matches(group='foo', name='other')
        False
        >>> ep.matches()
        True
        >>> ep.matches(extras=['extra1', 'extra2'])
        True
        >>> ep.matches(module='bing')
        True
        >>> ep.matches(attr='bong')
        True
        """
        attrs = (getattr(self, param) for param in params)
        return all(map(operator.eq, params.values(), attrs))

    def _key(self):
        return self.name, self.value, self.group

    def __lt__(self, other):
        return self._key() < other._key()

    def __eq__(self, other):
        return self._key() == other._key()

    def __setattr__(self, name, value):
        raise AttributeError("EntryPoint objects are immutable.")

    def __repr__(self):
        return (
            f'EntryPoint(name={self.name!r}, value={self.value!r}, '
            f'group={self.group!r})'
        )

    def __hash__(self) -> int:
        return hash(self._key())


class EntryPoints(tuple):
    """
    An immutable collection of selectable EntryPoint objects.
    """

    __slots__ = ()

    def __getitem__(self, name: str) -> EntryPoint:  # type: ignore[override]
        """
        Get the EntryPoint in self matching name.
        """
        try:
            return next(iter(self.select(name=name)))
        except StopIteration:
            raise KeyError(name)

    def __repr__(self):
        """
        Repr with classname and tuple constructor to
        signal that we deviate from regular tuple behavior.
        """
        return '%s(%r)' % (self.__class__.__name__, tuple(self))

    def select(self, **params) -> EntryPoints:
        """
        Select entry points from self that match the
        given parameters (typically group and/or name).
        """
        return EntryPoints(ep for ep in self if ep.matches(**params))

    @property
    def names(self) -> Set[str]:
        """
        Return the set of all names of all entry points.
        """
        return {ep.name for ep in self}

    @property
    def groups(self) -> Set[str]:
        """
        Return the set of all groups of all entry points.
        """
        return {ep.group for ep in self}

    @classmethod
    def _from_text_for(cls, text, dist):
        return cls(ep._for(dist) for ep in cls._from_text(text))

    @staticmethod
    def _from_text(text):
        return (
            EntryPoint(name=item.value.name, value=item.value.value, group=item.name)
            for item in Sectioned.section_pairs(text or '')
        )


class PackagePath(pathlib.PurePosixPath):
    """A reference to a path in a package"""

    hash: Optional[FileHash]
    size: int
    dist: Distribution

    def read_text(self, encoding: str = 'utf-8') -> str:  # type: ignore[override]
        return self.locate().read_text(encoding=encoding)

    def read_binary(self) -> bytes:
        return self.locate().read_bytes()

    def locate(self) -> SimplePath:
        """Return a path-like object for this path"""
        return self.dist.locate_file(self)


class FileHash:
    def __init__(self, spec: str) -> None:
        self.mode, _, self.value = spec.partition('=')

    def __repr__(self) -> str:
        return f'<FileHash mode: {self.mode} value: {self.value}>'


class DeprecatedNonAbstract:
    # Required until Python 3.14
    def __new__(cls, *args, **kwargs):
        all_names = {
            name for subclass in inspect.getmro(cls) for name in vars(subclass)
        }
        abstract = {
            name
            for name in all_names
            if getattr(getattr(cls, name), '__isabstractmethod__', False)
        }
        if abstract:
            warnings.warn(
                f"Unimplemented abstract methods {abstract}",
                DeprecationWarning,
                stacklevel=2,
            )
        return super().__new__(cls)


class Distribution(DeprecatedNonAbstract):
    """
    An abstract Python distribution package.

    Custom providers may derive from this class and define
    the abstract methods to provide a concrete implementation
    for their environment. Some providers may opt to override
    the default implementation of some properties to bypass
    the file-reading mechanism.
    """

    @abc.abstractmethod
    def read_text(self, filename) -> Optional[str]:
        """Attempt to load metadata file given by the name.

        Python distribution metadata is organized by blobs of text
        typically represented as "files" in the metadata directory
        (e.g. package-1.0.dist-info). These files include things
        like:

        - METADATA: The distribution metadata including fields
          like Name and Version and Description.
        - entry_points.txt: A series of entry points as defined in
          `the entry points spec <https://packaging.python.org/en/latest/specifications/entry-points/#file-format>`_.
        - RECORD: A record of files according to
          `this recording spec <https://packaging.python.org/en/latest/specifications/recording-installed-packages/#the-record-file>`_.

        A package may provide any set of files, including those
        not listed here or none at all.

        :param filename: The name of the file in the distribution info.
        :return: The text if found, otherwise None.
        """

    @abc.abstractmethod
    def locate_file(self, path: str | os.PathLike[str]) -> SimplePath:
        """
        Given a path to a file in this distribution, return a SimplePath
        to it.
        """

    @classmethod
    def from_name(cls, name: str) -> Distribution:
        """Return the Distribution for the given package name.

        :param name: The name of the distribution package to search for.
        :return: The Distribution instance (or subclass thereof) for the named
            package, if found.
        :raises PackageNotFoundError: When the named package's distribution
            metadata cannot be found.
        :raises ValueError: When an invalid value is supplied for name.
        """
        if not name:
            raise ValueError("A distribution name is required.")
        try:
            return next(iter(cls.discover(name=name)))
        except StopIteration:
            raise PackageNotFoundError(name)

    @classmethod
    def discover(
        cls, *, context: Optional[DistributionFinder.Context] = None, **kwargs
    ) -> Iterable[Distribution]:
        """Return an iterable of Distribution objects for all packages.

        Pass a ``context`` or pass keyword arguments for constructing
        a context.

        :context: A ``DistributionFinder.Context`` object.
        :return: Iterable of Distribution objects for packages matching
          the context.
        """
        if context and kwargs:
            raise ValueError("cannot accept context and kwargs")
        context = context or DistributionFinder.Context(**kwargs)
        return itertools.chain.from_iterable(
            resolver(context) for resolver in cls._discover_resolvers()
        )

    @staticmethod
    def at(path: str | os.PathLike[str]) -> Distribution:
        """Return a Distribution for the indicated metadata path.

        :param path: a string or path-like object
        :return: a concrete Distribution instance for the path
        """
        return PathDistribution(pathlib.Path(path))

    @staticmethod
    def _discover_resolvers():
        """Search the meta_path for resolvers (MetadataPathFinders)."""
        declared = (
            getattr(finder, 'find_distributions', None) for finder in sys.meta_path
        )
        return filter(None, declared)

    @property
    def metadata(self) -> _meta.PackageMetadata:
        """Return the parsed metadata for this Distribution.

        The returned object will have keys that name the various bits of
        metadata per the
        `Core metadata specifications <https://packaging.python.org/en/latest/specifications/core-metadata/#core-metadata>`_.

        Custom providers may provide the METADATA file or override this
        property.
        """
        # deferred for performance (python/cpython#109829)
        from . import _adapters

        opt_text = (
            self.read_text('METADATA')
            or self.read_text('PKG-INFO')
            # This last clause is here to support old egg-info files.  Its
            # effect is to just end up using the PathDistribution's self._path
            # (which points to the egg-info file) attribute unchanged.
            or self.read_text('')
        )
        text = cast(str, opt_text)
        return _adapters.Message(email.message_from_string(text))

    @property
    def name(self) -> str:
        """Return the 'Name' metadata for the distribution package."""
        return self.metadata['Name']

    @property
    def _normalized_name(self):
        """Return a normalized version of the name."""
        return Prepared.normalize(self.name)

    @property
    def version(self) -> str:
        """Return the 'Version' metadata for the distribution package."""
        return self.metadata['Version']

    @property
    def entry_points(self) -> EntryPoints:
        """
        Return EntryPoints for this distribution.

        Custom providers may provide the ``entry_points.txt`` file
        or override this property.
        """
        return EntryPoints._from_text_for(self.read_text('entry_points.txt'), self)

    @property
    def files(self) -> Optional[List[PackagePath]]:
        """Files in this distribution.

        :return: List of PackagePath for this distribution or None

        Result is `None` if the metadata file that enumerates files
        (i.e. RECORD for dist-info, or installed-files.txt or
        SOURCES.txt for egg-info) is missing.
        Result may be empty if the metadata exists but is empty.

        Custom providers are recommended to provide a "RECORD" file (in
        ``read_text``) or override this property to allow for callers to be
        able to resolve filenames provided by the package.
        """

        def make_file(name, hash=None, size_str=None):
            result = PackagePath(name)
            result.hash = FileHash(hash) if hash else None
            result.size = int(size_str) if size_str else None
            result.dist = self
            return result

        @pass_none
        def make_files(lines):
            # Delay csv import, since Distribution.files is not as widely used
            # as other parts of importlib.metadata
            import csv

            return starmap(make_file, csv.reader(lines))

        @pass_none
        def skip_missing_files(package_paths):
            return list(filter(lambda path: path.locate().exists(), package_paths))

        return skip_missing_files(
            make_files(
                self._read_files_distinfo()
                or self._read_files_egginfo_installed()
                or self._read_files_egginfo_sources()
            )
        )

    def _read_files_distinfo(self):
        """
        Read the lines of RECORD.
        """
        text = self.read_text('RECORD')
        return text and text.splitlines()

    def _read_files_egginfo_installed(self):
        """
        Read installed-files.txt and return lines in a similar
        CSV-parsable format as RECORD: each file must be placed
        relative to the site-packages directory and must also be
        quoted (since file names can contain literal commas).

        This file is written when the package is installed by pip,
        but it might not be written for other installation methods.
        Assume the file is accurate if it exists.
        """
        text = self.read_text('installed-files.txt')
        # Prepend the .egg-info/ subdir to the lines in this file.
        # But this subdir is only available from PathDistribution's
        # self._path.
        subdir = getattr(self, '_path', None)
        if not text or not subdir:
            return

        paths = (
            (subdir / name)
            .resolve()
            .relative_to(self.locate_file('').resolve(), walk_up=True)
            .as_posix()
            for name in text.splitlines()
        )
        return map('"{}"'.format, paths)

    def _read_files_egginfo_sources(self):
        """
        Read SOURCES.txt and return lines in a similar CSV-parsable
        format as RECORD: each file name must be quoted (since it
        might contain literal commas).

        Note that SOURCES.txt is not a reliable source for what
        files are installed by a package. This file is generated
        for a source archive, and the files that are present
        there (e.g. setup.py) may not correctly reflect the files
        that are present after the package has been installed.
        """
        text = self.read_text('SOURCES.txt')
        return text and map('"{}"'.format, text.splitlines())

    @property
    def requires(self) -> Optional[List[str]]:
        """Generated requirements specified for this Distribution"""
        reqs = self._read_dist_info_reqs() or self._read_egg_info_reqs()
        return reqs and list(reqs)

    def _read_dist_info_reqs(self):
        return self.metadata.get_all('Requires-Dist')

    def _read_egg_info_reqs(self):
        source = self.read_text('requires.txt')
        return pass_none(self._deps_from_requires_text)(source)

    @classmethod
    def _deps_from_requires_text(cls, source):
        return cls._convert_egg_info_reqs_to_simple_reqs(Sectioned.read(source))

    @staticmethod
    def _convert_egg_info_reqs_to_simple_reqs(sections):
        """
        Historically, setuptools would solicit and store 'extra'
        requirements, including those with environment markers,
        in separate sections. More modern tools expect each
        dependency to be defined separately, with any relevant
        extras and environment markers attached directly to that
        requirement. This method converts the former to the
        latter. See _test_deps_from_requires_text for an example.
        """

        def make_condition(name):
            return name and f'extra == "{name}"'

        def quoted_marker(section):
            section = section or ''
            extra, sep, markers = section.partition(':')
            if extra and markers:
                markers = f'({markers})'
            conditions = list(filter(None, [markers, make_condition(extra)]))
            return '; ' + ' and '.join(conditions) if conditions else ''

        def url_req_space(req):
            """
            PEP 508 requires a space between the url_spec and the quoted_marker.
            Ref python/importlib_metadata#357.
            """
            # '@' is uniquely indicative of a url_req.
            return ' ' * ('@' in req)

        for section in sections:
            space = url_req_space(section.value)
            yield section.value + space + quoted_marker(section.name)

    @property
    def origin(self):
        return self._load_json('direct_url.json')

    def _load_json(self, filename):
        return pass_none(json.loads)(
            self.read_text(filename),
            object_hook=lambda data: types.SimpleNamespace(**data),
        )


class DistributionFinder(MetaPathFinder):
    """
    A MetaPathFinder capable of discovering installed distributions.

    Custom providers should implement this interface in order to
    supply metadata.
    """

    class Context:
        """
        Keyword arguments presented by the caller to
        ``distributions()`` or ``Distribution.discover()``
        to narrow the scope of a search for distributions
        in all DistributionFinders.

        Each DistributionFinder may expect any parameters
        and should attempt to honor the canonical
        parameters defined below when appropriate.

        This mechanism gives a custom provider a means to
        solicit additional details from the caller beyond
        "name" and "path" when searching distributions.
        For example, imagine a provider that exposes suites
        of packages in either a "public" or "private" ``realm``.
        A caller may wish to query only for distributions in
        a particular realm and could call
        ``distributions(realm="private")`` to signal to the
        custom provider to only include distributions from that
        realm.
        """

        name = None
        """
        Specific name for which a distribution finder should match.
        A name of ``None`` matches all distributions.
        """

        def __init__(self, **kwargs):
            vars(self).update(kwargs)

        @property
        def path(self) -> List[str]:
            """
            The sequence of directory path that a distribution finder
            should search.

            Typically refers to Python installed package paths such as
            "site-packages" directories and defaults to ``sys.path``.
            """
            return vars(self).get('path', sys.path)

    @abc.abstractmethod
    def find_distributions(self, context=Context()) -> Iterable[Distribution]:
        """
        Find distributions.

        Return an iterable of all Distribution instances capable of
        loading the metadata for packages matching the ``context``,
        a DistributionFinder.Context instance.
        """


class FastPath:
    """
    Micro-optimized class for searching a root for children.

    Root is a path on the file system that may contain metadata
    directories either as natural directories or within a zip file.

    >>> FastPath('').children()
    ['...']

    FastPath objects are cached and recycled for any given root.

    >>> FastPath('foobar') is FastPath('foobar')
    True
    """

    @functools.lru_cache()  # type: ignore
    def __new__(cls, root):
        return super().__new__(cls)

    def __init__(self, root):
        self.root = root

    def joinpath(self, child):
        return pathlib.Path(self.root, child)

    def children(self):
        with suppress(Exception):
            return os.listdir(self.root or '.')
        with suppress(Exception):
            return self.zip_children()
        return []

    def zip_children(self):
        zip_path = zipfile.Path(self.root)
        names = zip_path.root.namelist()
        self.joinpath = zip_path.joinpath

        return dict.fromkeys(child.split(posixpath.sep, 1)[0] for child in names)

    def search(self, name):
        return self.lookup(self.mtime).search(name)

    @property
    def mtime(self):
        with suppress(OSError):
            return os.stat(self.root).st_mtime
        self.lookup.cache_clear()

    @method_cache
    def lookup(self, mtime):
        return Lookup(self)


class Lookup:
    """
    A micro-optimized class for searching a (fast) path for metadata.
    """

    def __init__(self, path: FastPath):
        """
        Calculate all of the children representing metadata.

        From the children in the path, calculate early all of the
        children that appear to represent metadata (infos) or legacy
        metadata (eggs).
        """

        base = os.path.basename(path.root).lower()
        base_is_egg = base.endswith(".egg")
        self.infos = FreezableDefaultDict(list)
        self.eggs = FreezableDefaultDict(list)

        for child in path.children():
            low = child.lower()
            if low.endswith((".dist-info", ".egg-info")):
                # rpartition is faster than splitext and suitable for this purpose.
                name = low.rpartition(".")[0].partition("-")[0]
                normalized = Prepared.normalize(name)
                self.infos[normalized].append(path.joinpath(child))
            elif base_is_egg and low == "egg-info":
                name = base.rpartition(".")[0].partition("-")[0]
                legacy_normalized = Prepared.legacy_normalize(name)
                self.eggs[legacy_normalized].append(path.joinpath(child))

        self.infos.freeze()
        self.eggs.freeze()

    def search(self, prepared: Prepared):
        """
        Yield all infos and eggs matching the Prepared query.
        """
        infos = (
            self.infos[prepared.normalized]
            if prepared
            else itertools.chain.from_iterable(self.infos.values())
        )
        eggs = (
            self.eggs[prepared.legacy_normalized]
            if prepared
            else itertools.chain.from_iterable(self.eggs.values())
        )
        return itertools.chain(infos, eggs)


class Prepared:
    """
    A prepared search query for metadata on a possibly-named package.

    Pre-calculates the normalization to prevent repeated operations.

    >>> none = Prepared(None)
    >>> none.normalized
    >>> none.legacy_normalized
    >>> bool(none)
    False
    >>> sample = Prepared('Sample__Pkg-name.foo')
    >>> sample.normalized
    'sample_pkg_name_foo'
    >>> sample.legacy_normalized
    'sample__pkg_name.foo'
    >>> bool(sample)
    True
    """

    normalized = None
    legacy_normalized = None

    def __init__(self, name: Optional[str]):
        self.name = name
        if name is None:
            return
        self.normalized = self.normalize(name)
        self.legacy_normalized = self.legacy_normalize(name)

    @staticmethod
    def normalize(name):
        """
        PEP 503 normalization plus dashes as underscores.
        """
        return re.sub(r"[-_.]+", "-", name).lower().replace('-', '_')

    @staticmethod
    def legacy_normalize(name):
        """
        Normalize the package name as found in the convention in
        older packaging tools versions and specs.
        """
        return name.lower().replace('-', '_')

    def __bool__(self):
        return bool(self.name)


class MetadataPathFinder(DistributionFinder):
    @classmethod
    def find_distributions(
        cls, context=DistributionFinder.Context()
    ) -> Iterable[PathDistribution]:
        """
        Find distributions.

        Return an iterable of all Distribution instances capable of
        loading the metadata for packages matching ``context.name``
        (or all names if ``None`` indicated) along the paths in the list
        of directories ``context.path``.
        """
        found = cls._search_paths(context.name, context.path)
        return map(PathDistribution, found)

    @classmethod
    def _search_paths(cls, name, paths):
        """Find metadata directories in paths heuristically."""
        prepared = Prepared(name)
        return itertools.chain.from_iterable(
            path.search(prepared) for path in map(FastPath, paths)
        )

    @classmethod
    def invalidate_caches(cls) -> None:
        FastPath.__new__.cache_clear()


class PathDistribution(Distribution):
    def __init__(self, path: SimplePath) -> None:
        """Construct a distribution.

        :param path: SimplePath indicating the metadata directory.
        """
        self._path = path

    def read_text(self, filename: str | os.PathLike[str]) -> Optional[str]:
        with suppress(
            FileNotFoundError,
            IsADirectoryError,
            KeyError,
            NotADirectoryError,
            PermissionError,
        ):
            return self._path.joinpath(filename).read_text(encoding='utf-8')

        return None

    read_text.__doc__ = Distribution.read_text.__doc__

    def locate_file(self, path: str | os.PathLike[str]) -> SimplePath:
        return self._path.parent / path

    @property
    def _normalized_name(self):
        """
        Performance optimization: where possible, resolve the
        normalized name from the file system path.
        """
        stem = os.path.basename(str(self._path))
        return (
            pass_none(Prepared.normalize)(self._name_from_stem(stem))
            or super()._normalized_name
        )

    @staticmethod
    def _name_from_stem(stem):
        """
        >>> PathDistribution._name_from_stem('foo-3.0.egg-info')
        'foo'
        >>> PathDistribution._name_from_stem('CherryPy-3.0.dist-info')
        'CherryPy'
        >>> PathDistribution._name_from_stem('face.egg-info')
        'face'
        >>> PathDistribution._name_from_stem('foo.bar')
        """
        filename, ext = os.path.splitext(stem)
        if ext not in ('.dist-info', '.egg-info'):
            return
        name, sep, rest = filename.partition('-')
        return name


def distribution(distribution_name: str) -> Distribution:
    """Get the ``Distribution`` instance for the named package.

    :param distribution_name: The name of the distribution package as a string.
    :return: A ``Distribution`` instance (or subclass thereof).
    """
    return Distribution.from_name(distribution_name)


def distributions(**kwargs) -> Iterable[Distribution]:
    """Get all ``Distribution`` instances in the current environment.

    :return: An iterable of ``Distribution`` instances.
    """
    return Distribution.discover(**kwargs)


def metadata(distribution_name: str) -> _meta.PackageMetadata:
    """Get the metadata for the named package.

    :param distribution_name: The name of the distribution package to query.
    :return: A PackageMetadata containing the parsed metadata.
    """
    return Distribution.from_name(distribution_name).metadata


def version(distribution_name: str) -> str:
    """Get the version string for the named package.

    :param distribution_name: The name of the distribution package to query.
    :return: The version string for the package as defined in the package's
        "Version" metadata key.
    """
    return distribution(distribution_name).version


_unique = functools.partial(
    unique_everseen,
    key=operator.attrgetter('_normalized_name'),
)
"""
Wrapper for ``distributions`` to return unique distributions by name.
"""


def entry_points(**params) -> EntryPoints:
    """Return EntryPoint objects for all installed packages.

    Pass selection parameters (group or name) to filter the
    result to entry points matching those properties (see
    EntryPoints.select()).

    :return: EntryPoints for all installed packages.
    """
    eps = itertools.chain.from_iterable(
        dist.entry_points for dist in _unique(distributions())
    )
    return EntryPoints(eps).select(**params)


def files(distribution_name: str) -> Optional[List[PackagePath]]:
    """Return a list of files for the named package.

    :param distribution_name: The name of the distribution package to query.
    :return: List of files composing the distribution.
    """
    return distribution(distribution_name).files


def requires(distribution_name: str) -> Optional[List[str]]:
    """
    Return a list of requirements for the named package.

    :return: An iterable of requirements, suitable for
        packaging.requirement.Requirement.
    """
    return distribution(distribution_name).requires


def packages_distributions() -> Mapping[str, List[str]]:
    """
    Return a mapping of top-level packages to their
    distributions.

    >>> import collections.abc
    >>> pkgs = packages_distributions()
    >>> all(isinstance(dist, collections.abc.Sequence) for dist in pkgs.values())
    True
    """
    pkg_to_dist = collections.defaultdict(list)
    for dist in distributions():
        for pkg in _top_level_declared(dist) or _top_level_inferred(dist):
            pkg_to_dist[pkg].append(dist.metadata['Name'])
    return dict(pkg_to_dist)


def _top_level_declared(dist):
    return (dist.read_text('top_level.txt') or '').split()


def _topmost(name: PackagePath) -> Optional[str]:
    """
    Return the top-most parent as long as there is a parent.
    """
    top, *rest = name.parts
    return top if rest else None


def _get_toplevel_name(name: PackagePath) -> str:
    """
    Infer a possibly importable module name from a name presumed on
    sys.path.

    >>> _get_toplevel_name(PackagePath('foo.py'))
    'foo'
    >>> _get_toplevel_name(PackagePath('foo'))
    'foo'
    >>> _get_toplevel_name(PackagePath('foo.pyc'))
    'foo'
    >>> _get_toplevel_name(PackagePath('foo/__init__.py'))
    'foo'
    >>> _get_toplevel_name(PackagePath('foo.pth'))
    'foo.pth'
    >>> _get_toplevel_name(PackagePath('foo.dist-info'))
    'foo.dist-info'
    """
    return _topmost(name) or (
        # python/typeshed#10328
        inspect.getmodulename(name)  # type: ignore
        or str(name)
    )


def _top_level_inferred(dist):
    opt_names = set(map(_get_toplevel_name, always_iterable(dist.files)))

    def importable_name(name):
        return '.' not in name

    return filter(importable_name, opt_names)
```
