## Supplementary software v0.2.1 for "Virtual control arms for paediatric myopia trials: external validation of axial-elongation models": _adapters.py

```
import functools
import warnings
import re
import textwrap
import email.message

from ._text import FoldedCase


# Do not remove prior to 2024-01-01 or Python 3.14
_warn = functools.partial(
    warnings.warn,
    "Implicit None on return values is deprecated and will raise KeyErrors.",
    DeprecationWarning,
    stacklevel=2,
)


class Message(email.message.Message):
    multiple_use_keys = set(
        map(
            FoldedCase,
            [
                'Classifier',
                'Obsoletes-Dist',
                'Platform',
                'Project-URL',
                'Provides-Dist',
                'Provides-Extra',
                'Requires-Dist',
                'Requires-External',
                'Supported-Platform',
                'Dynamic',
            ],
        )
    )
    """
    Keys that may be indicated multiple times per PEP 566.
    """

    def __new__(cls, orig: email.message.Message):
        res = super().__new__(cls)
        vars(res).update(vars(orig))
        return res

    def __init__(self, *args, **kwargs):
        self._headers = self._repair_headers()

    # suppress spurious error from mypy
    def __iter__(self):
        return super().__iter__()

    def __getitem__(self, item):
        """
        Warn users that a ``KeyError`` can be expected when a
        missing key is supplied. Ref python/importlib_metadata#371.
        """
        res = super().__getitem__(item)
        if res is None:
            _warn()
        return res

    def _repair_headers(self):
        def redent(value):
            "Correct for RFC822 indentation"
            if not value or '\n' not in value:
                return value
            return textwrap.dedent(' ' * 8 + value)

        headers = [(key, redent(value)) for key, value in vars(self)['_headers']]
        if self._payload:
            headers.append(('Description', self.get_payload()))
        return headers

    @property
    def json(self):
        """
        Convert PackageMetadata to a JSON-compatible format
        per PEP 0566.
        """

        def transform(key):
            value = self.get_all(key) if key in self.multiple_use_keys else self[key]
            if key == 'Keywords':
                value = re.split(r'\s+', value)
            tk = key.lower().replace('-', '_')
            return tk, value

        return dict(map(transform, map(FoldedCase, self)))
```
