## Supplementary software v0.2.1 for "Virtual control arms for paediatric myopia trials: external validation of axial-elongation models": _collections.py

```
import collections


# from jaraco.collections 3.3
class FreezableDefaultDict(collections.defaultdict):
    """
    Often it is desirable to prevent the mutation of
    a default dict after its initial construction, such
    as to prevent mutation during iteration.

    >>> dd = FreezableDefaultDict(list)
    >>> dd[0].append('1')
    >>> dd.freeze()
    >>> dd[1]
    []
    >>> len(dd)
    1
    """

    def __missing__(self, key):
        return getattr(self, '_frozen', super().__missing__)(key)

    def freeze(self):
        self._frozen = lambda key: self.default_factory()


class Pair(collections.namedtuple('Pair', 'name value')):
    @classmethod
    def parse(cls, text):
        return cls(*map(str.strip, text.split("=", 1)))
```
