## Supplementary software v0.2.1 for "Virtual control arms for paediatric myopia trials: external validation of axial-elongation models": _functools.py

```
import types
import functools


# from jaraco.functools 3.3
def method_cache(method, cache_wrapper=None):
    """
    Wrap lru_cache to support storing the cache data in the object instances.

    Abstracts the common paradigm where the method explicitly saves an
    underscore-prefixed protected property on first call and returns that
    subsequently.

    >>> class MyClass:
    ...     calls = 0
    ...
    ...     @method_cache
    ...     def method(self, value):
    ...         self.calls += 1
    ...         return value

    >>> a = MyClass()
    >>> a.method(3)
    3
    >>> for x in range(75):
    ...     res = a.method(x)
    >>> a.calls
    75

    Note that the apparent behavior will be exactly like that of lru_cache
    except that the cache is stored on each instance, so values in one
    instance will not flush values from another, and when an instance is
    deleted, so are the cached values for that instance.

    >>> b = MyClass()
    >>> for x in range(35):
    ...     res = b.method(x)
    >>> b.calls
    35
    >>> a.method(0)
    0
    >>> a.calls
    75

    Note that if method had been decorated with ``functools.lru_cache()``,
    a.calls would have been 76 (due to the cached value of 0 having been
    flushed by the 'b' instance).

    Clear the cache with ``.cache_clear()``

    >>> a.method.cache_clear()

    Same for a method that hasn't yet been called.

    >>> c = MyClass()
    >>> c.method.cache_clear()

    Another cache wrapper may be supplied:

    >>> cache = functools.lru_cache(maxsize=2)
    >>> MyClass.method2 = method_cache(lambda self: 3, cache_wrapper=cache)
    >>> a = MyClass()
    >>> a.method2()
    3

    Caution - do not subsequently wrap the method with another decorator, such
    as ``@property``, which changes the semantics of the function.

    See also
    http://code.activestate.com/recipes/577452-a-memoize-decorator-for-instance-methods/
    for another implementation and additional justification.
    """
    cache_wrapper = cache_wrapper or functools.lru_cache()

    def wrapper(self, *args, **kwargs):
        # it's the first call, replace the method with a cached, bound method
        bound_method = types.MethodType(method, self)
        cached_method = cache_wrapper(bound_method)
        setattr(self, method.__name__, cached_method)
        return cached_method(*args, **kwargs)

    # Support cache clear even before cache has been created.
    wrapper.cache_clear = lambda: None

    return wrapper


# From jaraco.functools 3.3
def pass_none(func):
    """
    Wrap func so it's not called if its first param is None

    >>> print_text = pass_none(print)
    >>> print_text('text')
    text
    >>> print_text(None)
    """

    @functools.wraps(func)
    def wrapper(param, *args, **kwargs):
        if param is not None:
            return func(param, *args, **kwargs)

    return wrapper
```
