## Supplementary software v0.2.1 for "Virtual control arms for paediatric myopia trials: external validation of axial-elongation models": _itertools.py

```
from itertools import filterfalse


def unique_everseen(iterable, key=None):
    "List unique elements, preserving order. Remember all elements ever seen."
    # unique_everseen('AAAABBBCCDAABBB') --> A B C D
    # unique_everseen('ABBCcAD', str.lower) --> A B C D
    seen = set()
    seen_add = seen.add
    if key is None:
        for element in filterfalse(seen.__contains__, iterable):
            seen_add(element)
            yield element
    else:
        for element in iterable:
            k = key(element)
            if k not in seen:
                seen_add(k)
                yield element


# copied from more_itertools 8.8
def always_iterable(obj, base_type=(str, bytes)):
    """If *obj* is iterable, return an iterator over its items::

        >>> obj = (1, 2, 3)
        >>> list(always_iterable(obj))
        [1, 2, 3]

    If *obj* is not iterable, return a one-item iterable containing *obj*::

        >>> obj = 1
        >>> list(always_iterable(obj))
        [1]

    If *obj* is ``None``, return an empty iterable:

        >>> obj = None
        >>> list(always_iterable(None))
        []

    By default, binary and text strings are not considered iterable::

        >>> obj = 'foo'
        >>> list(always_iterable(obj))
        ['foo']

    If *base_type* is set, objects for which ``isinstance(obj, base_type)``
    returns ``True`` won't be considered iterable.

        >>> obj = {'a': 1}
        >>> list(always_iterable(obj))  # Iterate over the dict's keys
        ['a']
        >>> list(always_iterable(obj, base_type=dict))  # Treat dicts as a unit
        [{'a': 1}]

    Set *base_type* to ``None`` to avoid any special handling and treat objects
    Python considers iterable as iterable:

        >>> obj = 'foo'
        >>> list(always_iterable(obj, base_type=None))
        ['f', 'o', 'o']
    """
    if obj is None:
        return iter(())

    if (base_type is not None) and isinstance(obj, base_type):
        return iter((obj,))

    try:
        return iter(obj)
    except TypeError:
        return iter((obj,))
```
