## Supplementary software v0.2.1 for "Virtual control arms for paediatric myopia trials: external validation of axial-elongation models": _meta.py

```
from __future__ import annotations

import os
from typing import Protocol
from typing import Any, Dict, Iterator, List, Optional, TypeVar, Union, overload


_T = TypeVar("_T")


class PackageMetadata(Protocol):
    def __len__(self) -> int: ...  # pragma: no cover

    def __contains__(self, item: str) -> bool: ...  # pragma: no cover

    def __getitem__(self, key: str) -> str: ...  # pragma: no cover

    def __iter__(self) -> Iterator[str]: ...  # pragma: no cover

    @overload
    def get(
        self, name: str, failobj: None = None
    ) -> Optional[str]: ...  # pragma: no cover

    @overload
    def get(self, name: str, failobj: _T) -> Union[str, _T]: ...  # pragma: no cover

    # overload per python/importlib_metadata#435
    @overload
    def get_all(
        self, name: str, failobj: None = None
    ) -> Optional[List[Any]]: ...  # pragma: no cover

    @overload
    def get_all(self, name: str, failobj: _T) -> Union[List[Any], _T]:
        """
        Return all values associated with a possibly multi-valued key.
        """

    @property
    def json(self) -> Dict[str, Union[str, List[str]]]:
        """
        A JSON-compatible form of the metadata.
        """


class SimplePath(Protocol):
    """
    A minimal subset of pathlib.Path required by Distribution.
    """

    def joinpath(
        self, other: Union[str, os.PathLike[str]]
    ) -> SimplePath: ...  # pragma: no cover

    def __truediv__(
        self, other: Union[str, os.PathLike[str]]
    ) -> SimplePath: ...  # pragma: no cover

    @property
    def parent(self) -> SimplePath: ...  # pragma: no cover

    def read_text(self, encoding=None) -> str: ...  # pragma: no cover

    def read_bytes(self) -> bytes: ...  # pragma: no cover

    def exists(self) -> bool: ...  # pragma: no cover
```
