## Supplementary software v0.2.1 for "Virtual control arms for paediatric myopia trials: external validation of axial-elongation models": _text.py

```
import re

from ._functools import method_cache


# from jaraco.text 3.5
class FoldedCase(str):
    """
    A case insensitive string class; behaves just like str
    except compares equal when the only variation is case.

    >>> s = FoldedCase('hello world')

    >>> s == 'Hello World'
    True

    >>> 'Hello World' == s
    True

    >>> s != 'Hello World'
    False

    >>> s.index('O')
    4

    >>> s.split('O')
    ['hell', ' w', 'rld']

    >>> sorted(map(FoldedCase, ['GAMMA', 'alpha', 'Beta']))
    ['alpha', 'Beta', 'GAMMA']

    Sequence membership is straightforward.

    >>> "Hello World" in [s]
    True
    >>> s in ["Hello World"]
    True

    You may test for set inclusion, but candidate and elements
    must both be folded.

    >>> FoldedCase("Hello World") in {s}
    True
    >>> s in {FoldedCase("Hello World")}
    True

    String inclusion works as long as the FoldedCase object
    is on the right.

    >>> "hello" in FoldedCase("Hello World")
    True

    But not if the FoldedCase object is on the left:

    >>> FoldedCase('hello') in 'Hello World'
    False

    In that case, use in_:

    >>> FoldedCase('hello').in_('Hello World')
    True

    >>> FoldedCase('hello') > FoldedCase('Hello')
    False
    """

    def __lt__(self, other):
        return self.lower() < other.lower()

    def __gt__(self, other):
        return self.lower() > other.lower()

    def __eq__(self, other):
        return self.lower() == other.lower()

    def __ne__(self, other):
        return self.lower() != other.lower()

    def __hash__(self):
        return hash(self.lower())

    def __contains__(self, other):
        return super().lower().__contains__(other.lower())

    def in_(self, other):
        "Does self appear in other?"
        return self in FoldedCase(other)

    # cache lower since it's likely to be called frequently.
    @method_cache
    def lower(self):
        return super().lower()

    def index(self, sub):
        return self.lower().index(sub.lower())

    def split(self, splitter=' ', maxsplit=0):
        pattern = re.compile(re.escape(splitter), re.I)
        return pattern.split(self, maxsplit)
```
