## Supplementary software v0.2.1 for "Virtual control arms for paediatric myopia trials: external validation of axial-elongation models": diagnose.py

```
import sys

from . import Distribution


def inspect(path):
    print("Inspecting", path)
    dists = list(Distribution.discover(path=[path]))
    if not dists:
        return
    print("Found", len(dists), "packages:", end=' ')
    print(', '.join(dist.name for dist in dists))


def run():
    for path in sys.path:
        inspect(path)


if __name__ == '__main__':
    run()
```
