## Supplementary software v0.2.1 for "Virtual control arms for paediatric myopia trials: external validation of axial-elongation models": readers.py

```
"""
Compatibility shim for .resources.readers as found on Python 3.10.

Consumers that can rely on Python 3.11 should use the other
module directly.
"""

from .resources.readers import (
    FileReader, ZipReader, MultiplexedPath, NamespaceReader,
)

__all__ = ['FileReader', 'ZipReader', 'MultiplexedPath', 'NamespaceReader']
```
