## Supplementary software v0.2.1 for "Virtual control arms for paediatric myopia trials: external validation of axial-elongation models": __init__.py

```
"""
Read resources contained within a package.

This codebase is shared between importlib.resources in the stdlib
and importlib_resources in PyPI. See
https://github.com/python/importlib_metadata/wiki/Development-Methodology
for more detail.
"""

from ._common import (
    as_file,
    files,
    Package,
    Anchor,
)

from ._functional import (
    contents,
    is_resource,
    open_binary,
    open_text,
    path,
    read_binary,
    read_text,
)

from .abc import ResourceReader


__all__ = [
    'Package',
    'Anchor',
    'ResourceReader',
    'as_file',
    'files',
    'contents',
    'is_resource',
    'open_binary',
    'open_text',
    'path',
    'read_binary',
    'read_text',
]
```
