## Supplementary software v0.2.1 for "Virtual control arms for paediatric myopia trials: external validation of axial-elongation models": _adapters.py

```
from contextlib import suppress
from io import TextIOWrapper

from . import abc


class SpecLoaderAdapter:
    """
    Adapt a package spec to adapt the underlying loader.
    """

    def __init__(self, spec, adapter=lambda spec: spec.loader):
        self.spec = spec
        self.loader = adapter(spec)

    def __getattr__(self, name):
        return getattr(self.spec, name)


class TraversableResourcesLoader:
    """
    Adapt a loader to provide TraversableResources.
    """

    def __init__(self, spec):
        self.spec = spec

    def get_resource_reader(self, name):
        return CompatibilityFiles(self.spec)._native()


def _io_wrapper(file, mode='r', *args, **kwargs):
    if mode == 'r':
        return TextIOWrapper(file, *args, **kwargs)
    elif mode == 'rb':
        return file
    raise ValueError(f"Invalid mode value '{mode}', only 'r' and 'rb' are supported")


class CompatibilityFiles:
    """
    Adapter for an existing or non-existent resource reader
    to provide a compatibility .files().
    """

    class SpecPath(abc.Traversable):
        """
        Path tied to a module spec.
        Can be read and exposes the resource reader children.
        """

        def __init__(self, spec, reader):
            self._spec = spec
            self._reader = reader

        def iterdir(self):
            if not self._reader:
                return iter(())
            return iter(
                CompatibilityFiles.ChildPath(self._reader, path)
                for path in self._reader.contents()
            )

        def is_file(self):
            return False

        is_dir = is_file

        def joinpath(self, other):
            if not self._reader:
                return CompatibilityFiles.OrphanPath(other)
            return CompatibilityFiles.ChildPath(self._reader, other)

        @property
        def name(self):
            return self._spec.name

        def open(self, mode='r', *args, **kwargs):
            return _io_wrapper(self._reader.open_resource(None), mode, *args, **kwargs)

    class ChildPath(abc.Traversable):
        """
        Path tied to a resource reader child.
        Can be read but doesn't expose any meaningful children.
        """

        def __init__(self, reader, name):
            self._reader = reader
            self._name = name

        def iterdir(self):
            return iter(())

        def is_file(self):
            return self._reader.is_resource(self.name)

        def is_dir(self):
            return not self.is_file()

        def joinpath(self, other):
            return CompatibilityFiles.OrphanPath(self.name, other)

        @property
        def name(self):
            return self._name

        def open(self, mode='r', *args, **kwargs):
            return _io_wrapper(
                self._reader.open_resource(self.name), mode, *args, **kwargs
            )

    class OrphanPath(abc.Traversable):
        """
        Orphan path, not tied to a module spec or resource reader.
        Can't be read and doesn't expose any meaningful children.
        """

        def __init__(self, *path_parts):
            if len(path_parts) < 1:
                raise ValueError('Need at least one path part to construct a path')
            self._path = path_parts

        def iterdir(self):
            return iter(())

        def is_file(self):
            return False

        is_dir = is_file

        def joinpath(self, other):
            return CompatibilityFiles.OrphanPath(*self._path, other)

        @property
        def name(self):
            return self._path[-1]

        def open(self, mode='r', *args, **kwargs):
            raise FileNotFoundError("Can't open orphan path")

    def __init__(self, spec):
        self.spec = spec

    @property
    def _reader(self):
        with suppress(AttributeError):
            return self.spec.loader.get_resource_reader(self.spec.name)

    def _native(self):
        """
        Return the native reader if it supports files().
        """
        reader = self._reader
        return reader if hasattr(reader, 'files') else self

    def __getattr__(self, attr):
        return getattr(self._reader, attr)

    def files(self):
        return CompatibilityFiles.SpecPath(self.spec, self._reader)


def wrap_spec(package):
    """
    Construct a package spec with traversable compatibility
    on the spec/loader/reader.
    """
    return SpecLoaderAdapter(package.__spec__, TraversableResourcesLoader)
```
