## Supplementary software v0.2.1 for "Virtual control arms for paediatric myopia trials: external validation of axial-elongation models": _common.py

```
import os
import pathlib
import tempfile
import functools
import contextlib
import types
import importlib
import inspect
import warnings
import itertools

from typing import Union, Optional, cast
from .abc import ResourceReader, Traversable

Package = Union[types.ModuleType, str]
Anchor = Package


def package_to_anchor(func):
    """
    Replace 'package' parameter as 'anchor' and warn about the change.

    Other errors should fall through.

    >>> files('a', 'b')
    Traceback (most recent call last):
    TypeError: files() takes from 0 to 1 positional arguments but 2 were given

    Remove this compatibility in Python 3.14.
    """
    undefined = object()

    @functools.wraps(func)
    def wrapper(anchor=undefined, package=undefined):
        if package is not undefined:
            if anchor is not undefined:
                return func(anchor, package)
            warnings.warn(
                "First parameter to files is renamed to 'anchor'",
                DeprecationWarning,
                stacklevel=2,
            )
            return func(package)
        elif anchor is undefined:
            return func()
        return func(anchor)

    return wrapper


@package_to_anchor
def files(anchor: Optional[Anchor] = None) -> Traversable:
    """
    Get a Traversable resource for an anchor.
    """
    return from_package(resolve(anchor))


def get_resource_reader(package: types.ModuleType) -> Optional[ResourceReader]:
    """
    Return the package's loader if it's a ResourceReader.
    """
    # We can't use
    # a issubclass() check here because apparently abc.'s __subclasscheck__()
    # hook wants to create a weak reference to the object, but
    # zipimport.zipimporter does not support weak references, resulting in a
    # TypeError.  That seems terrible.
    spec = package.__spec__
    reader = getattr(spec.loader, 'get_resource_reader', None)  # type: ignore[union-attr]
    if reader is None:
        return None
    return reader(spec.name)  # type: ignore[union-attr]


@functools.singledispatch
def resolve(cand: Optional[Anchor]) -> types.ModuleType:
    return cast(types.ModuleType, cand)


@resolve.register
def _(cand: str) -> types.ModuleType:
    return importlib.import_module(cand)


@resolve.register
def _(cand: None) -> types.ModuleType:
    return resolve(_infer_caller().f_globals['__name__'])


def _infer_caller():
    """
    Walk the stack and find the frame of the first caller not in this module.
    """

    def is_this_file(frame_info):
        return frame_info.filename == __file__

    def is_wrapper(frame_info):
        return frame_info.function == 'wrapper'

    not_this_file = itertools.filterfalse(is_this_file, inspect.stack())
    # also exclude 'wrapper' due to singledispatch in the call stack
    callers = itertools.filterfalse(is_wrapper, not_this_file)
    return next(callers).frame


def from_package(package: types.ModuleType):
    """
    Return a Traversable object for the given package.

    """
    # deferred for performance (python/cpython#109829)
    from ._adapters import wrap_spec

    spec = wrap_spec(package)
    reader = spec.loader.get_resource_reader(spec.name)
    return reader.files()


@contextlib.contextmanager
def _tempfile(
    reader,
    suffix='',
    # gh-93353: Keep a reference to call os.remove() in late Python
    # finalization.
    *,
    _os_remove=os.remove,
):
    # Not using tempfile.NamedTemporaryFile as it leads to deeper 'try'
    # blocks due to the need to close the temporary file to work on Windows
    # properly.
    fd, raw_path = tempfile.mkstemp(suffix=suffix)
    try:
        try:
            os.write(fd, reader())
        finally:
            os.close(fd)
        del reader
        yield pathlib.Path(raw_path)
    finally:
        try:
            _os_remove(raw_path)
        except FileNotFoundError:
            pass


def _temp_file(path):
    return _tempfile(path.read_bytes, suffix=path.name)


def _is_present_dir(path: Traversable) -> bool:
    """
    Some Traversables implement ``is_dir()`` to raise an
    exception (i.e. ``FileNotFoundError``) when the
    directory doesn't exist. This function wraps that call
    to always return a boolean and only return True
    if there's a dir and it exists.
    """
    with contextlib.suppress(FileNotFoundError):
        return path.is_dir()
    return False


@functools.singledispatch
def as_file(path):
    """
    Given a Traversable object, return that object as a
    path on the local file system in a context manager.
    """
    return _temp_dir(path) if _is_present_dir(path) else _temp_file(path)


@as_file.register(pathlib.Path)
@contextlib.contextmanager
def _(path):
    """
    Degenerate behavior for pathlib.Path objects.
    """
    yield path


@contextlib.contextmanager
def _temp_path(dir: tempfile.TemporaryDirectory):
    """
    Wrap tempfile.TemporyDirectory to return a pathlib object.
    """
    with dir as result:
        yield pathlib.Path(result)


@contextlib.contextmanager
def _temp_dir(path):
    """
    Given a traversable dir, recursively replicate the whole tree
    to the file system in a context manager.
    """
    assert path.is_dir()
    with _temp_path(tempfile.TemporaryDirectory()) as temp_dir:
        yield _write_contents(temp_dir, path)


def _write_contents(target, source):
    child = target.joinpath(source.name)
    if source.is_dir():
        child.mkdir()
        for item in source.iterdir():
            _write_contents(child, item)
    else:
        child.write_bytes(source.read_bytes())
    return child
```
