## Supplementary software v0.2.1 for "Virtual control arms for paediatric myopia trials: external validation of axial-elongation models": _functional.py

```
"""Simplified function-based API for importlib.resources"""

import warnings

from ._common import files, as_file


_MISSING = object()


def open_binary(anchor, *path_names):
    """Open for binary reading the *resource* within *package*."""
    return _get_resource(anchor, path_names).open('rb')


def open_text(anchor, *path_names, encoding=_MISSING, errors='strict'):
    """Open for text reading the *resource* within *package*."""
    encoding = _get_encoding_arg(path_names, encoding)
    resource = _get_resource(anchor, path_names)
    return resource.open('r', encoding=encoding, errors=errors)


def read_binary(anchor, *path_names):
    """Read and return contents of *resource* within *package* as bytes."""
    return _get_resource(anchor, path_names).read_bytes()


def read_text(anchor, *path_names, encoding=_MISSING, errors='strict'):
    """Read and return contents of *resource* within *package* as str."""
    encoding = _get_encoding_arg(path_names, encoding)
    resource = _get_resource(anchor, path_names)
    return resource.read_text(encoding=encoding, errors=errors)


def path(anchor, *path_names):
    """Return the path to the *resource* as an actual file system path."""
    return as_file(_get_resource(anchor, path_names))


def is_resource(anchor, *path_names):
    """Return ``True`` if there is a resource named *name* in the package,

    Otherwise returns ``False``.
    """
    return _get_resource(anchor, path_names).is_file()


def contents(anchor, *path_names):
    """Return an iterable over the named resources within the package.

    The iterable returns :class:`str` resources (e.g. files).
    The iterable does not recurse into subdirectories.
    """
    warnings.warn(
        "importlib.resources.contents is deprecated. "
        "Use files(anchor).iterdir() instead.",
        DeprecationWarning,
        stacklevel=1,
    )
    return (resource.name for resource in _get_resource(anchor, path_names).iterdir())


def _get_encoding_arg(path_names, encoding):
    # For compatibility with versions where *encoding* was a positional
    # argument, it needs to be given explicitly when there are multiple
    # *path_names*.
    # This limitation can be removed in Python 3.15.
    if encoding is _MISSING:
        if len(path_names) > 1:
            raise TypeError(
                "'encoding' argument required with multiple path names",
            )
        else:
            return 'utf-8'
    return encoding


def _get_resource(anchor, path_names):
    if anchor is None:
        raise TypeError("anchor must be module or string, got None")
    return files(anchor).joinpath(*path_names)
```
