## Supplementary software v0.2.1 for "Virtual control arms for paediatric myopia trials: external validation of axial-elongation models": _itertools.py

```
# from more_itertools 9.0
def only(iterable, default=None, too_long=None):
    """If *iterable* has only one item, return it.
    If it has zero items, return *default*.
    If it has more than one item, raise the exception given by *too_long*,
    which is ``ValueError`` by default.
    >>> only([], default='missing')
    'missing'
    >>> only([1])
    1
    >>> only([1, 2])  # doctest: +IGNORE_EXCEPTION_DETAIL
    Traceback (most recent call last):
    ...
    ValueError: Expected exactly one item in iterable, but got 1, 2,
     and perhaps more.'
    >>> only([1, 2], too_long=TypeError)  # doctest: +IGNORE_EXCEPTION_DETAIL
    Traceback (most recent call last):
    ...
    TypeError
    Note that :func:`only` attempts to advance *iterable* twice to ensure there
    is only one item.  See :func:`spy` or :func:`peekable` to check
    iterable contents less destructively.
    """
    it = iter(iterable)
    first_value = next(it, default)

    try:
        second_value = next(it)
    except StopIteration:
        pass
    else:
        msg = (
            'Expected exactly one item in iterable, but got {!r}, {!r}, '
            'and perhaps more.'.format(first_value, second_value)
        )
        raise too_long or ValueError(msg)

    return first_value
```
