## Supplementary software v0.2.1 for "Virtual control arms for paediatric myopia trials: external validation of axial-elongation models": abc.py

```
import abc
import io
import itertools
import os
import pathlib
from typing import Any, BinaryIO, Iterable, Iterator, NoReturn, Text, Optional
from typing import runtime_checkable, Protocol
from typing import Union


StrPath = Union[str, os.PathLike[str]]

__all__ = ["ResourceReader", "Traversable", "TraversableResources"]


class ResourceReader(metaclass=abc.ABCMeta):
    """Abstract base class for loaders to provide resource reading support."""

    @abc.abstractmethod
    def open_resource(self, resource: Text) -> BinaryIO:
        """Return an opened, file-like object for binary reading.

        The 'resource' argument is expected to represent only a file name.
        If the resource cannot be found, FileNotFoundError is raised.
        """
        # This deliberately raises FileNotFoundError instead of
        # NotImplementedError so that if this method is accidentally called,
        # it'll still do the right thing.
        raise FileNotFoundError

    @abc.abstractmethod
    def resource_path(self, resource: Text) -> Text:
        """Return the file system path to the specified resource.

        The 'resource' argument is expected to represent only a file name.
        If the resource does not exist on the file system, raise
        FileNotFoundError.
        """
        # This deliberately raises FileNotFoundError instead of
        # NotImplementedError so that if this method is accidentally called,
        # it'll still do the right thing.
        raise FileNotFoundError

    @abc.abstractmethod
    def is_resource(self, path: Text) -> bool:
        """Return True if the named 'path' is a resource.

        Files are resources, directories are not.
        """
        raise FileNotFoundError

    @abc.abstractmethod
    def contents(self) -> Iterable[str]:
        """Return an iterable of entries in `package`."""
        raise FileNotFoundError


class TraversalError(Exception):
    pass


@runtime_checkable
class Traversable(Protocol):
    """
    An object with a subset of pathlib.Path methods suitable for
    traversing directories and opening files.

    Any exceptions that occur when accessing the backing resource
    may propagate unaltered.
    """

    @abc.abstractmethod
    def iterdir(self) -> Iterator["Traversable"]:
        """
        Yield Traversable objects in self
        """

    def read_bytes(self) -> bytes:
        """
        Read contents of self as bytes
        """
        with self.open('rb') as strm:
            return strm.read()

    def read_text(self, encoding: Optional[str] = None) -> str:
        """
        Read contents of self as text
        """
        with self.open(encoding=encoding) as strm:
            return strm.read()

    @abc.abstractmethod
    def is_dir(self) -> bool:
        """
        Return True if self is a directory
        """

    @abc.abstractmethod
    def is_file(self) -> bool:
        """
        Return True if self is a file
        """

    def joinpath(self, *descendants: StrPath) -> "Traversable":
        """
        Return Traversable resolved with any descendants applied.

        Each descendant should be a path segment relative to self
        and each may contain multiple levels separated by
        ``posixpath.sep`` (``/``).
        """
        if not descendants:
            return self
        names = itertools.chain.from_iterable(
            path.parts for path in map(pathlib.PurePosixPath, descendants)
        )
        target = next(names)
        matches = (
            traversable for traversable in self.iterdir() if traversable.name == target
        )
        try:
            match = next(matches)
        except StopIteration:
            raise TraversalError(
                "Target not found during traversal.", target, list(names)
            )
        return match.joinpath(*names)

    def __truediv__(self, child: StrPath) -> "Traversable":
        """
        Return Traversable child in self
        """
        return self.joinpath(child)

    @abc.abstractmethod
    def open(self, mode='r', *args, **kwargs):
        """
        mode may be 'r' or 'rb' to open as text or binary. Return a handle
        suitable for reading (same as pathlib.Path.open).

        When opening as text, accepts encoding parameters such as those
        accepted by io.TextIOWrapper.
        """

    @property
    @abc.abstractmethod
    def name(self) -> str:
        """
        The base name of this object without any parent references.
        """


class TraversableResources(ResourceReader):
    """
    The required interface for providing traversable
    resources.
    """

    @abc.abstractmethod
    def files(self) -> "Traversable":
        """Return a Traversable object for the loaded package."""

    def open_resource(self, resource: StrPath) -> io.BufferedReader:
        return self.files().joinpath(resource).open('rb')

    def resource_path(self, resource: Any) -> NoReturn:
        raise FileNotFoundError(resource)

    def is_resource(self, path: StrPath) -> bool:
        return self.files().joinpath(path).is_file()

    def contents(self) -> Iterator[str]:
        return (item.name for item in self.files().iterdir())
```
