## Supplementary software v0.2.1 for "Virtual control arms for paediatric myopia trials: external validation of axial-elongation models": readers.py

```
from __future__ import annotations

import collections
import contextlib
import itertools
import pathlib
import operator
import re
import warnings
import zipfile
from collections.abc import Iterator

from . import abc

from ._itertools import only


def remove_duplicates(items):
    return iter(collections.OrderedDict.fromkeys(items))


class FileReader(abc.TraversableResources):
    def __init__(self, loader):
        self.path = pathlib.Path(loader.path).parent

    def resource_path(self, resource):
        """
        Return the file system path to prevent
        `resources.path()` from creating a temporary
        copy.
        """
        return str(self.path.joinpath(resource))

    def files(self):
        return self.path


class ZipReader(abc.TraversableResources):
    def __init__(self, loader, module):
        self.prefix = loader.prefix.replace('\\', '/')
        if loader.is_package(module):
            _, _, name = module.rpartition('.')
            self.prefix += name + '/'
        self.archive = loader.archive

    def open_resource(self, resource):
        try:
            return super().open_resource(resource)
        except KeyError as exc:
            raise FileNotFoundError(exc.args[0])

    def is_resource(self, path):
        """
        Workaround for `zipfile.Path.is_file` returning true
        for non-existent paths.
        """
        target = self.files().joinpath(path)
        return target.is_file() and target.exists()

    def files(self):
        return zipfile.Path(self.archive, self.prefix)


class MultiplexedPath(abc.Traversable):
    """
    Given a series of Traversable objects, implement a merged
    version of the interface across all objects. Useful for
    namespace packages which may be multihomed at a single
    name.
    """

    def __init__(self, *paths):
        self._paths = list(map(_ensure_traversable, remove_duplicates(paths)))
        if not self._paths:
            message = 'MultiplexedPath must contain at least one path'
            raise FileNotFoundError(message)
        if not all(path.is_dir() for path in self._paths):
            raise NotADirectoryError('MultiplexedPath only supports directories')

    def iterdir(self):
        children = (child for path in self._paths for child in path.iterdir())
        by_name = operator.attrgetter('name')
        groups = itertools.groupby(sorted(children, key=by_name), key=by_name)
        return map(self._follow, (locs for name, locs in groups))

    def read_bytes(self):
        raise FileNotFoundError(f'{self} is not a file')

    def read_text(self, *args, **kwargs):
        raise FileNotFoundError(f'{self} is not a file')

    def is_dir(self):
        return True

    def is_file(self):
        return False

    def joinpath(self, *descendants):
        try:
            return super().joinpath(*descendants)
        except abc.TraversalError:
            # One of the paths did not resolve (a directory does not exist).
            # Just return something that will not exist.
            return self._paths[0].joinpath(*descendants)

    @classmethod
    def _follow(cls, children):
        """
        Construct a MultiplexedPath if needed.

        If children contains a sole element, return it.
        Otherwise, return a MultiplexedPath of the items.
        Unless one of the items is not a Directory, then return the first.
        """
        subdirs, one_dir, one_file = itertools.tee(children, 3)

        try:
            return only(one_dir)
        except ValueError:
            try:
                return cls(*subdirs)
            except NotADirectoryError:
                return next(one_file)

    def open(self, *args, **kwargs):
        raise FileNotFoundError(f'{self} is not a file')

    @property
    def name(self):
        return self._paths[0].name

    def __repr__(self):
        paths = ', '.join(f"'{path}'" for path in self._paths)
        return f'MultiplexedPath({paths})'


class NamespaceReader(abc.TraversableResources):
    def __init__(self, namespace_path):
        if 'NamespacePath' not in str(namespace_path):
            raise ValueError('Invalid path')
        self.path = MultiplexedPath(*filter(bool, map(self._resolve, namespace_path)))

    @classmethod
    def _resolve(cls, path_str) -> abc.Traversable | None:
        r"""
        Given an item from a namespace path, resolve it to a Traversable.

        path_str might be a directory on the filesystem or a path to a
        zipfile plus the path within the zipfile, e.g. ``/foo/bar`` or
        ``/foo/baz.zip/inner_dir`` or ``foo\baz.zip\inner_dir\sub``.

        path_str might also be a sentinel used by editable packages to
        trigger other behaviors (see python/importlib_resources#311).
        In that case, return None.
        """
        dirs = (cand for cand in cls._candidate_paths(path_str) if cand.is_dir())
        return next(dirs, None)

    @classmethod
    def _candidate_paths(cls, path_str: str) -> Iterator[abc.Traversable]:
        yield pathlib.Path(path_str)
        yield from cls._resolve_zip_path(path_str)

    @staticmethod
    def _resolve_zip_path(path_str: str):
        for match in reversed(list(re.finditer(r'[\\/]', path_str))):
            with contextlib.suppress(
                FileNotFoundError,
                IsADirectoryError,
                NotADirectoryError,
                PermissionError,
            ):
                inner = path_str[match.end() :].replace('\\', '/') + '/'
                yield zipfile.Path(path_str[: match.start()], inner.lstrip('/'))

    def resource_path(self, resource):
        """
        Return the file system path to prevent
        `resources.path()` from creating a temporary
        copy.
        """
        return str(self.path.joinpath(resource))

    def files(self):
        return self.path


def _ensure_traversable(path):
    """
    Convert deprecated string arguments to traversables (pathlib.Path).

    Remove with Python 3.15.
    """
    if not isinstance(path, str):
        return path

    warnings.warn(
        "String arguments are deprecated. Pass a Traversable instead.",
        DeprecationWarning,
        stacklevel=3,
    )

    return pathlib.Path(path)
```
