## Supplementary software v0.2.1 for "Virtual control arms for paediatric myopia trials: external validation of axial-elongation models": simple.py

```
"""
Interface adapters for low-level readers.
"""

import abc
import io
import itertools
from typing import BinaryIO, List

from .abc import Traversable, TraversableResources


class SimpleReader(abc.ABC):
    """
    The minimum, low-level interface required from a resource
    provider.
    """

    @property
    @abc.abstractmethod
    def package(self) -> str:
        """
        The name of the package for which this reader loads resources.
        """

    @abc.abstractmethod
    def children(self) -> List['SimpleReader']:
        """
        Obtain an iterable of SimpleReader for available
        child containers (e.g. directories).
        """

    @abc.abstractmethod
    def resources(self) -> List[str]:
        """
        Obtain available named resources for this virtual package.
        """

    @abc.abstractmethod
    def open_binary(self, resource: str) -> BinaryIO:
        """
        Obtain a File-like for a named resource.
        """

    @property
    def name(self):
        return self.package.split('.')[-1]


class ResourceContainer(Traversable):
    """
    Traversable container for a package's resources via its reader.
    """

    def __init__(self, reader: SimpleReader):
        self.reader = reader

    def is_dir(self):
        return True

    def is_file(self):
        return False

    def iterdir(self):
        files = (ResourceHandle(self, name) for name in self.reader.resources)
        dirs = map(ResourceContainer, self.reader.children())
        return itertools.chain(files, dirs)

    def open(self, *args, **kwargs):
        raise IsADirectoryError()


class ResourceHandle(Traversable):
    """
    Handle to a named resource in a ResourceReader.
    """

    def __init__(self, parent: ResourceContainer, name: str):
        self.parent = parent
        self.name = name  # type: ignore[misc]

    def is_file(self):
        return True

    def is_dir(self):
        return False

    def open(self, mode='r', *args, **kwargs):
        stream = self.parent.reader.open_binary(self.name)
        if 'b' not in mode:
            stream = io.TextIOWrapper(stream, *args, **kwargs)
        return stream

    def joinpath(self, name):
        raise RuntimeError("Cannot traverse into a resource")


class TraversableReader(TraversableResources, SimpleReader):
    """
    A TraversableResources based on SimpleReader. Resource providers
    may derive from this class to provide the TraversableResources
    interface by supplying the SimpleReader interface.
    """

    def files(self):
        return ResourceContainer(self)
```
