## Supplementary software v0.2.1 for "Virtual control arms for paediatric myopia trials: external validation of axial-elongation models": simple.py

```
"""
Compatibility shim for .resources.simple as found on Python 3.10.

Consumers that can rely on Python 3.11 should use the other
module directly.
"""

from .resources.simple import (
    SimpleReader, ResourceHandle, ResourceContainer, TraversableReader,
)

__all__ = [
    'SimpleReader', 'ResourceHandle', 'ResourceContainer', 'TraversableReader',
]
```
