## Supplementary software v0.2.1 for "Virtual control arms for paediatric myopia trials: external validation of axial-elongation models": util.py

```
"""Utility code for constructing importers, etc."""
from ._abc import Loader
from ._bootstrap import module_from_spec
from ._bootstrap import _resolve_name
from ._bootstrap import spec_from_loader
from ._bootstrap import _find_spec
from ._bootstrap_external import MAGIC_NUMBER
from ._bootstrap_external import _RAW_MAGIC_NUMBER
from ._bootstrap_external import cache_from_source
from ._bootstrap_external import decode_source
from ._bootstrap_external import source_from_cache
from ._bootstrap_external import spec_from_file_location

import _imp
import sys
import types


def source_hash(source_bytes):
    "Return the hash of *source_bytes* as used in hash-based pyc files."
    return _imp.source_hash(_RAW_MAGIC_NUMBER, source_bytes)


def resolve_name(name, package):
    """Resolve a relative module name to an absolute one."""
    if not name.startswith('.'):
        return name
    elif not package:
        raise ImportError(f'no package specified for {repr(name)} '
                          '(required for relative module names)')
    level = 0
    for character in name:
        if character != '.':
            break
        level += 1
    return _resolve_name(name[level:], package, level)


def _find_spec_from_path(name, path=None):
    """Return the spec for the specified module.

    First, sys.modules is checked to see if the module was already imported. If
    so, then sys.modules[name].__spec__ is returned. If that happens to be
    set to None, then ValueError is raised. If the module is not in
    sys.modules, then sys.meta_path is searched for a suitable spec with the
    value of 'path' given to the finders. None is returned if no spec could
    be found.

    Dotted names do not have their parent packages implicitly imported. You will
    most likely need to explicitly import all parent packages in the proper
    order for a submodule to get the correct spec.

    """
    if name not in sys.modules:
        return _find_spec(name, path)
    else:
        module = sys.modules[name]
        if module is None:
            return None
        try:
            spec = module.__spec__
        except AttributeError:
            raise ValueError(f'{name}.__spec__ is not set') from None
        else:
            if spec is None:
                raise ValueError(f'{name}.__spec__ is None')
            return spec


def find_spec(name, package=None):
    """Return the spec for the specified module.

    First, sys.modules is checked to see if the module was already imported. If
    so, then sys.modules[name].__spec__ is returned. If that happens to be
    set to None, then ValueError is raised. If the module is not in
    sys.modules, then sys.meta_path is searched for a suitable spec with the
    value of 'path' given to the finders. None is returned if no spec could
    be found.

    If the name is for submodule (contains a dot), the parent module is
    automatically imported.

    The name and package arguments work the same as importlib.import_module().
    In other words, relative module names (with leading dots) work.

    """
    fullname = resolve_name(name, package) if name.startswith('.') else name
    if fullname not in sys.modules:
        parent_name = fullname.rpartition('.')[0]
        if parent_name:
            parent = __import__(parent_name, fromlist=['__path__'])
            try:
                parent_path = parent.__path__
            except AttributeError as e:
                raise ModuleNotFoundError(
                    f"__path__ attribute not found on {parent_name!r} "
                    f"while trying to find {fullname!r}", name=fullname) from e
        else:
            parent_path = None
        return _find_spec(fullname, parent_path)
    else:
        module = sys.modules[fullname]
        if module is None:
            return None
        try:
            spec = module.__spec__
        except AttributeError:
            raise ValueError(f'{name}.__spec__ is not set') from None
        else:
            if spec is None:
                raise ValueError(f'{name}.__spec__ is None')
            return spec


# Normally we would use contextlib.contextmanager.  However, this module
# is imported by runpy, which means we want to avoid any unnecessary
# dependencies.  Thus we use a class.

class _incompatible_extension_module_restrictions:
    """A context manager that can temporarily skip the compatibility check.

    NOTE: This function is meant to accommodate an unusual case; one
    which is likely to eventually go away.  There's is a pretty good
    chance this is not what you were looking for.

    WARNING: Using this function to disable the check can lead to
    unexpected behavior and even crashes.  It should only be used during
    extension module development.

    If "disable_check" is True then the compatibility check will not
    happen while the context manager is active.  Otherwise the check
    *will* happen.

    Normally, extensions that do not support multiple interpreters
    may not be imported in a subinterpreter.  That implies modules
    that do not implement multi-phase init or that explicitly of out.

    Likewise for modules import in a subinterpreter with its own GIL
    when the extension does not support a per-interpreter GIL.  This
    implies the module does not have a Py_mod_multiple_interpreters slot
    set to Py_MOD_PER_INTERPRETER_GIL_SUPPORTED.

    In both cases, this context manager may be used to temporarily
    disable the check for compatible extension modules.

    You can get the same effect as this function by implementing the
    basic interface of multi-phase init (PEP 489) and lying about
    support for multiple interpreters (or per-interpreter GIL).
    """

    def __init__(self, *, disable_check):
        self.disable_check = bool(disable_check)

    def __enter__(self):
        self.old = _imp._override_multi_interp_extensions_check(self.override)
        return self

    def __exit__(self, *args):
        old = self.old
        del self.old
        _imp._override_multi_interp_extensions_check(old)

    @property
    def override(self):
        return -1 if self.disable_check else 1


class _LazyModule(types.ModuleType):

    """A subclass of the module type which triggers loading upon attribute access."""

    def __getattribute__(self, attr):
        """Trigger the load of the module and return the attribute."""
        __spec__ = object.__getattribute__(self, '__spec__')
        loader_state = __spec__.loader_state
        with loader_state['lock']:
            # Only the first thread to get the lock should trigger the load
            # and reset the module's class. The rest can now getattr().
            if object.__getattribute__(self, '__class__') is _LazyModule:
                __class__ = loader_state['__class__']

                # Reentrant calls from the same thread must be allowed to proceed without
                # triggering the load again.
                # exec_module() and self-referential imports are the primary ways this can
                # happen, but in any case we must return something to avoid deadlock.
                if loader_state['is_loading']:
                    return __class__.__getattribute__(self, attr)
                loader_state['is_loading'] = True

                __dict__ = __class__.__getattribute__(self, '__dict__')

                # All module metadata must be gathered from __spec__ in order to avoid
                # using mutated values.
                # Get the original name to make sure no object substitution occurred
                # in sys.modules.
                original_name = __spec__.name
                # Figure out exactly what attributes were mutated between the creation
                # of the module and now.
                attrs_then = loader_state['__dict__']
                attrs_now = __dict__
                attrs_updated = {}
                for key, value in attrs_now.items():
                    # Code that set an attribute may have kept a reference to the
                    # assigned object, making identity more important than equality.
                    if key not in attrs_then:
                        attrs_updated[key] = value
                    elif id(attrs_now[key]) != id(attrs_then[key]):
                        attrs_updated[key] = value
                __spec__.loader.exec_module(self)
                # If exec_module() was used directly there is no guarantee the module
                # object was put into sys.modules.
                if original_name in sys.modules:
                    if id(self) != id(sys.modules[original_name]):
                        raise ValueError(f"module object for {original_name!r} "
                                          "substituted in sys.modules during a lazy "
                                          "load")
                # Update after loading since that's what would happen in an eager
                # loading situation.
                __dict__.update(attrs_updated)
                # Finally, stop triggering this method, if the module did not
                # already update its own __class__.
                if isinstance(self, _LazyModule):
                    object.__setattr__(self, '__class__', __class__)

        return getattr(self, attr)

    def __delattr__(self, attr):
        """Trigger the load and then perform the deletion."""
        # To trigger the load and raise an exception if the attribute
        # doesn't exist.
        self.__getattribute__(attr)
        delattr(self, attr)


class LazyLoader(Loader):

    """A loader that creates a module which defers loading until attribute access."""

    @staticmethod
    def __check_eager_loader(loader):
        if not hasattr(loader, 'exec_module'):
            raise TypeError('loader must define exec_module()')

    @classmethod
    def factory(cls, loader):
        """Construct a callable which returns the eager loader made lazy."""
        cls.__check_eager_loader(loader)
        return lambda *args, **kwargs: cls(loader(*args, **kwargs))

    def __init__(self, loader):
        self.__check_eager_loader(loader)
        self.loader = loader

    def create_module(self, spec):
        return self.loader.create_module(spec)

    def exec_module(self, module):
        """Make the module load lazily."""
        # Threading is only needed for lazy loading, and importlib.util can
        # be pulled in at interpreter startup, so defer until needed.
        import threading
        module.__spec__.loader = self.loader
        module.__loader__ = self.loader
        # Don't need to worry about deep-copying as trying to set an attribute
        # on an object would have triggered the load,
        # e.g. ``module.__spec__.loader = None`` would trigger a load from
        # trying to access module.__spec__.
        loader_state = {}
        loader_state['__dict__'] = module.__dict__.copy()
        loader_state['__class__'] = module.__class__
        loader_state['lock'] = threading.RLock()
        loader_state['is_loading'] = False
        module.__spec__.loader_state = loader_state
        module.__class__ = _LazyModule
```
