## Supplementary software v0.2.1 for "Virtual control arms for paediatric myopia trials: external validation of axial-elongation models": inspect.py

```
"""Get useful information from live Python objects.

This module encapsulates the interface provided by the internal special
attributes (co_*, im_*, tb_*, etc.) in a friendlier fashion.
It also provides some help for examining source code and class layout.

Here are some of the useful functions provided by this module:

    ismodule(), isclass(), ismethod(), isfunction(), isgeneratorfunction(),
        isgenerator(), istraceback(), isframe(), iscode(), isbuiltin(),
        isroutine() - check object types
    getmembers() - get members of an object that satisfy a given condition

    getfile(), getsourcefile(), getsource() - find an object's source code
    getdoc(), getcomments() - get documentation on an object
    getmodule() - determine the module that an object came from
    getclasstree() - arrange classes so as to represent their hierarchy

    getargvalues(), getcallargs() - get info about function arguments
    getfullargspec() - same, with support for Python 3 features
    formatargvalues() - format an argument spec
    getouterframes(), getinnerframes() - get info about frames
    currentframe() - get the current stack frame
    stack(), trace() - get info about frames on the stack or in a traceback

    signature() - get a Signature object for the callable

    get_annotations() - safely compute an object's annotations
"""

# This module is in the public domain.  No warranties.

__author__ = ('Ka-Ping Yee <ping@lfw.org>',
              'Yury Selivanov <yselivanov@sprymix.com>')

__all__ = [
    "AGEN_CLOSED",
    "AGEN_CREATED",
    "AGEN_RUNNING",
    "AGEN_SUSPENDED",
    "ArgInfo",
    "Arguments",
    "Attribute",
    "BlockFinder",
    "BoundArguments",
    "BufferFlags",
    "CORO_CLOSED",
    "CORO_CREATED",
    "CORO_RUNNING",
    "CORO_SUSPENDED",
    "CO_ASYNC_GENERATOR",
    "CO_COROUTINE",
    "CO_GENERATOR",
    "CO_ITERABLE_COROUTINE",
    "CO_NESTED",
    "CO_NEWLOCALS",
    "CO_NOFREE",
    "CO_OPTIMIZED",
    "CO_VARARGS",
    "CO_VARKEYWORDS",
    "ClassFoundException",
    "ClosureVars",
    "EndOfBlock",
    "FrameInfo",
    "FullArgSpec",
    "GEN_CLOSED",
    "GEN_CREATED",
    "GEN_RUNNING",
    "GEN_SUSPENDED",
    "Parameter",
    "Signature",
    "TPFLAGS_IS_ABSTRACT",
    "Traceback",
    "classify_class_attrs",
    "cleandoc",
    "currentframe",
    "findsource",
    "formatannotation",
    "formatannotationrelativeto",
    "formatargvalues",
    "get_annotations",
    "getabsfile",
    "getargs",
    "getargvalues",
    "getasyncgenlocals",
    "getasyncgenstate",
    "getattr_static",
    "getblock",
    "getcallargs",
    "getclasstree",
    "getclosurevars",
    "getcomments",
    "getcoroutinelocals",
    "getcoroutinestate",
    "getdoc",
    "getfile",
    "getframeinfo",
    "getfullargspec",
    "getgeneratorlocals",
    "getgeneratorstate",
    "getinnerframes",
    "getlineno",
    "getmembers",
    "getmembers_static",
    "getmodule",
    "getmodulename",
    "getmro",
    "getouterframes",
    "getsource",
    "getsourcefile",
    "getsourcelines",
    "indentsize",
    "isabstract",
    "isasyncgen",
    "isasyncgenfunction",
    "isawaitable",
    "isbuiltin",
    "isclass",
    "iscode",
    "iscoroutine",
    "iscoroutinefunction",
    "isdatadescriptor",
    "isframe",
    "isfunction",
    "isgenerator",
    "isgeneratorfunction",
    "isgetsetdescriptor",
    "ismemberdescriptor",
    "ismethod",
    "ismethoddescriptor",
    "ismethodwrapper",
    "ismodule",
    "isroutine",
    "istraceback",
    "markcoroutinefunction",
    "signature",
    "stack",
    "trace",
    "unwrap",
    "walktree",
]


import abc
import ast
import dis
import collections.abc
import enum
import importlib.machinery
import itertools
import linecache
import os
import re
import sys
import tokenize
import token
import types
import functools
import builtins
from keyword import iskeyword
from operator import attrgetter
from collections import namedtuple, OrderedDict
from weakref import ref as make_weakref

# Create constants for the compiler flags in Include/code.h
# We try to get them from dis to avoid duplication
mod_dict = globals()
for k, v in dis.COMPILER_FLAG_NAMES.items():
    mod_dict["CO_" + v] = k
del k, v, mod_dict

# See Include/object.h
TPFLAGS_IS_ABSTRACT = 1 << 20


def get_annotations(obj, *, globals=None, locals=None, eval_str=False):
    """Compute the annotations dict for an object.

    obj may be a callable, class, or module.
    Passing in an object of any other type raises TypeError.

    Returns a dict.  get_annotations() returns a new dict every time
    it's called; calling it twice on the same object will return two
    different but equivalent dicts.

    This function handles several details for you:

      * If eval_str is true, values of type str will
        be un-stringized using eval().  This is intended
        for use with stringized annotations
        ("from __future__ import annotations").
      * If obj doesn't have an annotations dict, returns an
        empty dict.  (Functions and methods always have an
        annotations dict; classes, modules, and other types of
        callables may not.)
      * Ignores inherited annotations on classes.  If a class
        doesn't have its own annotations dict, returns an empty dict.
      * All accesses to object members and dict values are done
        using getattr() and dict.get() for safety.
      * Always, always, always returns a freshly-created dict.

    eval_str controls whether or not values of type str are replaced
    with the result of calling eval() on those values:

      * If eval_str is true, eval() is called on values of type str.
      * If eval_str is false (the default), values of type str are unchanged.

    globals and locals are passed in to eval(); see the documentation
    for eval() for more information.  If either globals or locals is
    None, this function may replace that value with a context-specific
    default, contingent on type(obj):

      * If obj is a module, globals defaults to obj.__dict__.
      * If obj is a class, globals defaults to
        sys.modules[obj.__module__].__dict__ and locals
        defaults to the obj class namespace.
      * If obj is a callable, globals defaults to obj.__globals__,
        although if obj is a wrapped function (using
        functools.update_wrapper()) it is first unwrapped.
    """
    if isinstance(obj, type):
        # class
        obj_dict = getattr(obj, '__dict__', None)
        if obj_dict and hasattr(obj_dict, 'get'):
            ann = obj_dict.get('__annotations__', None)
            if isinstance(ann, types.GetSetDescriptorType):
                ann = None
        else:
            ann = None

        obj_globals = None
        module_name = getattr(obj, '__module__', None)
        if module_name:
            module = sys.modules.get(module_name, None)
            if module:
                obj_globals = getattr(module, '__dict__', None)
        obj_locals = dict(vars(obj))
        unwrap = obj
    elif isinstance(obj, types.ModuleType):
        # module
        ann = getattr(obj, '__annotations__', None)
        obj_globals = getattr(obj, '__dict__')
        obj_locals = None
        unwrap = None
    elif callable(obj):
        # this includes types.Function, types.BuiltinFunctionType,
        # types.BuiltinMethodType, functools.partial, functools.singledispatch,
        # "class funclike" from Lib/test/test_inspect... on and on it goes.
        ann = getattr(obj, '__annotations__', None)
        obj_globals = getattr(obj, '__globals__', None)
        obj_locals = None
        unwrap = obj
    else:
        raise TypeError(f"{obj!r} is not a module, class, or callable.")

    if ann is None:
        return {}

    if not isinstance(ann, dict):
        raise ValueError(f"{obj!r}.__annotations__ is neither a dict nor None")

    if not ann:
        return {}

    if not eval_str:
        return dict(ann)

    if unwrap is not None:
        while True:
            if hasattr(unwrap, '__wrapped__'):
                unwrap = unwrap.__wrapped__
                continue
            if isinstance(unwrap, functools.partial):
                unwrap = unwrap.func
                continue
            break
        if hasattr(unwrap, "__globals__"):
            obj_globals = unwrap.__globals__

    if globals is None:
        globals = obj_globals
    if locals is None:
        locals = obj_locals or {}

    # "Inject" type parameters into the local namespace
    # (unless they are shadowed by assignments *in* the local namespace),
    # as a way of emulating annotation scopes when calling `eval()`
    if type_params := getattr(obj, "__type_params__", ()):
        locals = {param.__name__: param for param in type_params} | locals

    return_value = {key:
        value if not isinstance(value, str) else eval(value, globals, locals)
        for key, value in ann.items() }
    return return_value


# ----------------------------------------------------------- type-checking
def ismodule(object):
    """Return true if the object is a module."""
    return isinstance(object, types.ModuleType)

def isclass(object):
    """Return true if the object is a class."""
    return isinstance(object, type)

def ismethod(object):
    """Return true if the object is an instance method."""
    return isinstance(object, types.MethodType)

def ismethoddescriptor(object):
    """Return true if the object is a method descriptor.

    But not if ismethod() or isclass() or isfunction() are true.

    This is new in Python 2.2, and, for example, is true of int.__add__.
    An object passing this test has a __get__ attribute, but not a
    __set__ attribute or a __delete__ attribute. Beyond that, the set
    of attributes varies; __name__ is usually sensible, and __doc__
    often is.

    Methods implemented via descriptors that also pass one of the other
    tests return false from the ismethoddescriptor() test, simply because
    the other tests promise more -- you can, e.g., count on having the
    __func__ attribute (etc) when an object passes ismethod()."""
    if isclass(object) or ismethod(object) or isfunction(object):
        # mutual exclusion
        return False
    if isinstance(object, functools.partial):
        # Lie for children.  The addition of partial.__get__
        # doesn't currently change the partial objects behaviour,
        # not counting a warning about future changes.
        return False
    tp = type(object)
    return (hasattr(tp, "__get__")
            and not hasattr(tp, "__set__")
            and not hasattr(tp, "__delete__"))

def isdatadescriptor(object):
    """Return true if the object is a data descriptor.

    Data descriptors have a __set__ or a __delete__ attribute.  Examples are
    properties (defined in Python) and getsets and members (defined in C).
    Typically, data descriptors will also have __name__ and __doc__ attributes
    (properties, getsets, and members have both of these attributes), but this
    is not guaranteed."""
    if isclass(object) or ismethod(object) or isfunction(object):
        # mutual exclusion
        return False
    tp = type(object)
    return hasattr(tp, "__set__") or hasattr(tp, "__delete__")

if hasattr(types, 'MemberDescriptorType'):
    # CPython and equivalent
    def ismemberdescriptor(object):
        """Return true if the object is a member descriptor.

        Member descriptors are specialized descriptors defined in extension
        modules."""
        return isinstance(object, types.MemberDescriptorType)
else:
    # Other implementations
    def ismemberdescriptor(object):
        """Return true if the object is a member descriptor.

        Member descriptors are specialized descriptors defined in extension
        modules."""
        return False

if hasattr(types, 'GetSetDescriptorType'):
    # CPython and equivalent
    def isgetsetdescriptor(object):
        """Return true if the object is a getset descriptor.

        getset descriptors are specialized descriptors defined in extension
        modules."""
        return isinstance(object, types.GetSetDescriptorType)
else:
    # Other implementations
    def isgetsetdescriptor(object):
        """Return true if the object is a getset descriptor.

        getset descriptors are specialized descriptors defined in extension
        modules."""
        return False

def isfunction(object):
    """Return true if the object is a user-defined function.

    Function objects provide these attributes:
        __doc__         documentation string
        __name__        name with which this function was defined
        __code__        code object containing compiled function bytecode
        __defaults__    tuple of any default values for arguments
        __globals__     global namespace in which this function was defined
        __annotations__ dict of parameter annotations
        __kwdefaults__  dict of keyword only parameters with defaults"""
    return isinstance(object, types.FunctionType)

def _has_code_flag(f, flag):
    """Return true if ``f`` is a function (or a method or functools.partial
    wrapper wrapping a function or a functools.partialmethod wrapping a
    function) whose code object has the given ``flag``
    set in its flags."""
    f = functools._unwrap_partialmethod(f)
    while ismethod(f):
        f = f.__func__
    f = functools._unwrap_partial(f)
    if not (isfunction(f) or _signature_is_functionlike(f)):
        return False
    return bool(f.__code__.co_flags & flag)

def isgeneratorfunction(obj):
    """Return true if the object is a user-defined generator function.

    Generator function objects provide the same attributes as functions.
    See help(isfunction) for a list of attributes."""
    return _has_code_flag(obj, CO_GENERATOR)

# A marker for markcoroutinefunction and iscoroutinefunction.
_is_coroutine_mark = object()

def _has_coroutine_mark(f):
    while ismethod(f):
        f = f.__func__
    f = functools._unwrap_partial(f)
    return getattr(f, "_is_coroutine_marker", None) is _is_coroutine_mark

def markcoroutinefunction(func):
    """
    Decorator to ensure callable is recognised as a coroutine function.
    """
    if hasattr(func, '__func__'):
        func = func.__func__
    func._is_coroutine_marker = _is_coroutine_mark
    return func

def iscoroutinefunction(obj):
    """Return true if the object is a coroutine function.

    Coroutine functions are normally defined with "async def" syntax, but may
    be marked via markcoroutinefunction.
    """
    return _has_code_flag(obj, CO_COROUTINE) or _has_coroutine_mark(obj)

def isasyncgenfunction(obj):
    """Return true if the object is an asynchronous generator function.

    Asynchronous generator functions are defined with "async def"
    syntax and have "yield" expressions in their body.
    """
    return _has_code_flag(obj, CO_ASYNC_GENERATOR)

def isasyncgen(object):
    """Return true if the object is an asynchronous generator."""
    return isinstance(object, types.AsyncGeneratorType)

def isgenerator(object):
    """Return true if the object is a generator.

    Generator objects provide these attributes:
        __iter__        defined to support iteration over container
        close           raises a new GeneratorExit exception inside the
                        generator to terminate the iteration
        gi_code         code object
        gi_frame        frame object or possibly None once the generator has
                        been exhausted
        gi_running      set to 1 when generator is executing, 0 otherwise
        next            return the next item from the container
        send            resumes the generator and "sends" a value that becomes
                        the result of the current yield-expression
        throw           used to raise an exception inside the generator"""
    return isinstance(object, types.GeneratorType)

def iscoroutine(object):
    """Return true if the object is a coroutine."""
    return isinstance(object, types.CoroutineType)

def isawaitable(object):
    """Return true if object can be passed to an ``await`` expression."""
    return (isinstance(object, types.CoroutineType) or
            isinstance(object, types.GeneratorType) and
                bool(object.gi_code.co_flags & CO_ITERABLE_COROUTINE) or
            isinstance(object, collections.abc.Awaitable))

def istraceback(object):
    """Return true if the object is a traceback.

    Traceback objects provide these attributes:
        tb_frame        frame object at this level
        tb_lasti        index of last attempted instruction in bytecode
        tb_lineno       current line number in Python source code
        tb_next         next inner traceback object (called by this level)"""
    return isinstance(object, types.TracebackType)

def isframe(object):
    """Return true if the object is a frame object.

    Frame objects provide these attributes:
        f_back          next outer frame object (this frame's caller)
        f_builtins      built-in namespace seen by this frame
        f_code          code object being executed in this frame
        f_globals       global namespace seen by this frame
        f_lasti         index of last attempted instruction in bytecode
        f_lineno        current line number in Python source code
        f_locals        local namespace seen by this frame
        f_trace         tracing function for this frame, or None"""
    return isinstance(object, types.FrameType)

def iscode(object):
    """Return true if the object is a code object.

    Code objects provide these attributes:
        co_argcount         number of arguments (not including *, ** args
                            or keyword only arguments)
        co_code             string of raw compiled bytecode
        co_cellvars         tuple of names of cell variables
        co_consts           tuple of constants used in the bytecode
        co_filename         name of file in which this code object was created
        co_firstlineno      number of first line in Python source code
        co_flags            bitmap: 1=optimized | 2=newlocals | 4=*arg | 8=**arg
                            | 16=nested | 32=generator | 64=nofree | 128=coroutine
                            | 256=iterable_coroutine | 512=async_generator
        co_freevars         tuple of names of free variables
        co_posonlyargcount  number of positional only arguments
        co_kwonlyargcount   number of keyword only arguments (not including ** arg)
        co_lnotab           encoded mapping of line numbers to bytecode indices
        co_name             name with which this code object was defined
        co_names            tuple of names other than arguments and function locals
        co_nlocals          number of local variables
        co_stacksize        virtual machine stack space required
        co_varnames         tuple of names of arguments and local variables"""
    return isinstance(object, types.CodeType)

def isbuiltin(object):
    """Return true if the object is a built-in function or method.

    Built-in functions and methods provide these attributes:
        __doc__         documentation string
        __name__        original name of this function or method
        __self__        instance to which a method is bound, or None"""
    return isinstance(object, types.BuiltinFunctionType)

def ismethodwrapper(object):
    """Return true if the object is a method wrapper."""
    return isinstance(object, types.MethodWrapperType)

def isroutine(object):
    """Return true if the object is any kind of function or method."""
    return (isbuiltin(object)
            or isfunction(object)
            or ismethod(object)
            or ismethoddescriptor(object)
            or ismethodwrapper(object))

def isabstract(object):
    """Return true if the object is an abstract base class (ABC)."""
    if not isinstance(object, type):
        return False
    if object.__flags__ & TPFLAGS_IS_ABSTRACT:
        return True
    if not issubclass(type(object), abc.ABCMeta):
        return False
    if hasattr(object, '__abstractmethods__'):
        # It looks like ABCMeta.__new__ has finished running;
        # TPFLAGS_IS_ABSTRACT should have been accurate.
        return False
    # It looks like ABCMeta.__new__ has not finished running yet; we're
    # probably in __init_subclass__. We'll look for abstractmethods manually.
    for name, value in object.__dict__.items():
        if getattr(value, "__isabstractmethod__", False):
            return True
    for base in object.__bases__:
        for name in getattr(base, "__abstractmethods__", ()):
            value = getattr(object, name, None)
            if getattr(value, "__isabstractmethod__", False):
                return True
    return False

def _getmembers(object, predicate, getter):
    results = []
    processed = set()
    names = dir(object)
    if isclass(object):
        mro = getmro(object)
        # add any DynamicClassAttributes to the list of names if object is a class;
        # this may result in duplicate entries if, for example, a virtual
        # attribute with the same name as a DynamicClassAttribute exists
        try:
            for base in object.__bases__:
                for k, v in base.__dict__.items():
                    if isinstance(v, types.DynamicClassAttribute):
                        names.append(k)
        except AttributeError:
            pass
    else:
        mro = ()
    for key in names:
        # First try to get the value via getattr.  Some descriptors don't
        # like calling their __get__ (see bug #1785), so fall back to
        # looking in the __dict__.
        try:
            value = getter(object, key)
            # handle the duplicate key
            if key in processed:
                raise AttributeError
        except AttributeError:
            for base in mro:
                if key in base.__dict__:
                    value = base.__dict__[key]
                    break
            else:
                # could be a (currently) missing slot member, or a buggy
                # __dir__; discard and move on
                continue
        if not predicate or predicate(value):
            results.append((key, value))
        processed.add(key)
    results.sort(key=lambda pair: pair[0])
    return results

def getmembers(object, predicate=None):
    """Return all members of an object as (name, value) pairs sorted by name.
    Optionally, only return members that satisfy a given predicate."""
    return _getmembers(object, predicate, getattr)

def getmembers_static(object, predicate=None):
    """Return all members of an object as (name, value) pairs sorted by name
    without triggering dynamic lookup via the descriptor protocol,
    __getattr__ or __getattribute__. Optionally, only return members that
    satisfy a given predicate.

    Note: this function may not be able to retrieve all members
       that getmembers can fetch (like dynamically created attributes)
       and may find members that getmembers can't (like descriptors
       that raise AttributeError). It can also return descriptor objects
       instead of instance members in some cases.
    """
    return _getmembers(object, predicate, getattr_static)

Attribute = namedtuple('Attribute', 'name kind defining_class object')

def classify_class_attrs(cls):
    """Return list of attribute-descriptor tuples.

    For each name in dir(cls), the return list contains a 4-tuple
    with these elements:

        0. The name (a string).

        1. The kind of attribute this is, one of these strings:
               'class method'    created via classmethod()
               'static method'   created via staticmethod()
               'property'        created via property()
               'method'          any other flavor of method or descriptor
               'data'            not a method

        2. The class which defined this attribute (a class).

        3. The object as obtained by calling getattr; if this fails, or if the
           resulting object does not live anywhere in the class' mro (including
           metaclasses) then the object is looked up in the defining class's
           dict (found by walking the mro).

    If one of the items in dir(cls) is stored in the metaclass it will now
    be discovered and not have None be listed as the class in which it was
    defined.  Any items whose home class cannot be discovered are skipped.
    """

    mro = getmro(cls)
    metamro = getmro(type(cls)) # for attributes stored in the metaclass
    metamro = tuple(cls for cls in metamro if cls not in (type, object))
    class_bases = (cls,) + mro
    all_bases = class_bases + metamro
    names = dir(cls)
    # :dd any DynamicClassAttributes to the list of names;
    # this may result in duplicate entries if, for example, a virtual
    # attribute with the same name as a DynamicClassAttribute exists.
    for base in mro:
        for k, v in base.__dict__.items():
            if isinstance(v, types.DynamicClassAttribute) and v.fget is not None:
                names.append(k)
    result = []
    processed = set()

    for name in names:
        # Get the object associated with the name, and where it was defined.
        # Normal objects will be looked up with both getattr and directly in
        # its class' dict (in case getattr fails [bug #1785], and also to look
        # for a docstring).
        # For DynamicClassAttributes on the second pass we only look in the
        # class's dict.
        #
        # Getting an obj from the __dict__ sometimes reveals more than
        # using getattr.  Static and class methods are dramatic examples.
        homecls = None
        get_obj = None
        dict_obj = None
        if name not in processed:
            try:
                if name == '__dict__':
                    raise Exception("__dict__ is special, don't want the proxy")
                get_obj = getattr(cls, name)
            except Exception:
                pass
            else:
                homecls = getattr(get_obj, "__objclass__", homecls)
                if homecls not in class_bases:
                    # if the resulting object does not live somewhere in the
                    # mro, drop it and search the mro manually
                    homecls = None
                    last_cls = None
                    # first look in the classes
                    for srch_cls in class_bases:
                        srch_obj = getattr(srch_cls, name, None)
                        if srch_obj is get_obj:
                            last_cls = srch_cls
                    # then check the metaclasses
                    for srch_cls in metamro:
                        try:
                            srch_obj = srch_cls.__getattr__(cls, name)
                        except AttributeError:
                            continue
                        if srch_obj is get_obj:
                            last_cls = srch_cls
                    if last_cls is not None:
                        homecls = last_cls
        for base in all_bases:
            if name in base.__dict__:
                dict_obj = base.__dict__[name]
                if homecls not in metamro:
                    homecls = base
                break
        if homecls is None:
            # unable to locate the attribute anywhere, most likely due to
            # buggy custom __dir__; discard and move on
            continue
        obj = get_obj if get_obj is not None else dict_obj
        # Classify the object or its descriptor.
        if isinstance(dict_obj, (staticmethod, types.BuiltinMethodType)):
            kind = "static method"
            obj = dict_obj
        elif isinstance(dict_obj, (classmethod, types.ClassMethodDescriptorType)):
            kind = "class method"
            obj = dict_obj
        elif isinstance(dict_obj, property):
            kind = "property"
            obj = dict_obj
        elif isroutine(obj):
            kind = "method"
        else:
            kind = "data"
        result.append(Attribute(name, kind, homecls, obj))
        processed.add(name)
    return result

# ----------------------------------------------------------- class helpers

def getmro(cls):
    "Return tuple of base classes (including cls) in method resolution order."
    return cls.__mro__

# -------------------------------------------------------- function helpers

def unwrap(func, *, stop=None):
    """Get the object wrapped by *func*.

   Follows the chain of :attr:`__wrapped__` attributes returning the last
   object in the chain.

   *stop* is an optional callback accepting an object in the wrapper chain
   as its sole argument that allows the unwrapping to be terminated early if
   the callback returns a true value. If the callback never returns a true
   value, the last object in the chain is returned as usual. For example,
   :func:`signature` uses this to stop unwrapping if any object in the
   chain has a ``__signature__`` attribute defined.

   :exc:`ValueError` is raised if a cycle is encountered.

    """
    f = func  # remember the original func for error reporting
    # Memoise by id to tolerate non-hashable objects, but store objects to
    # ensure they aren't destroyed, which would allow their IDs to be reused.
    memo = {id(f): f}
    recursion_limit = sys.getrecursionlimit()
    while not isinstance(func, type) and hasattr(func, '__wrapped__'):
        if stop is not None and stop(func):
            break
        func = func.__wrapped__
        id_func = id(func)
        if (id_func in memo) or (len(memo) >= recursion_limit):
            raise ValueError('wrapper loop when unwrapping {!r}'.format(f))
        memo[id_func] = func
    return func

# -------------------------------------------------- source code extraction
def indentsize(line):
    """Return the indent size, in spaces, at the start of a line of text."""
    expline = line.expandtabs()
    return len(expline) - len(expline.lstrip())

def _findclass(func):
    cls = sys.modules.get(func.__module__)
    if cls is None:
        return None
    for name in func.__qualname__.split('.')[:-1]:
        cls = getattr(cls, name)
    if not isclass(cls):
        return None
    return cls

def _finddoc(obj):
    if isclass(obj):
        for base in obj.__mro__:
            if base is not object:
                try:
                    doc = base.__doc__
                except AttributeError:
                    continue
                if doc is not None:
                    return doc
        return None

    if ismethod(obj):
        name = obj.__func__.__name__
        self = obj.__self__
        if (isclass(self) and
            getattr(getattr(self, name, None), '__func__') is obj.__func__):
            # classmethod
            cls = self
        else:
            cls = self.__class__
    elif isfunction(obj):
        name = obj.__name__
        cls = _findclass(obj)
        if cls is None or getattr(cls, name) is not obj:
            return None
    elif isbuiltin(obj):
        name = obj.__name__
        self = obj.__self__
        if (isclass(self) and
            self.__qualname__ + '.' + name == obj.__qualname__):
            # classmethod
            cls = self
        else:
            cls = self.__class__
    # Should be tested before isdatadescriptor().
    elif isinstance(obj, property):
        name = obj.__name__
        cls = _findclass(obj.fget)
        if cls is None or getattr(cls, name) is not obj:
            return None
    elif ismethoddescriptor(obj) or isdatadescriptor(obj):
        name = obj.__name__
        cls = obj.__objclass__
        if getattr(cls, name) is not obj:
            return None
        if ismemberdescriptor(obj):
            slots = getattr(cls, '__slots__', None)
            if isinstance(slots, dict) and name in slots:
                return slots[name]
    else:
        return None
    for base in cls.__mro__:
        try:
            doc = getattr(base, name).__doc__
        except AttributeError:
            continue
        if doc is not None:
            return doc
    return None

def getdoc(object):
    """Get the documentation string for an object.

    All tabs are expanded to spaces.  To clean up docstrings that are
    indented to line up with blocks of code, any whitespace than can be
    uniformly removed from the second line onwards is removed."""
    try:
        doc = object.__doc__
    except AttributeError:
        return None
    if doc is None:
        try:
            doc = _finddoc(object)
        except (AttributeError, TypeError):
            return None
    if not isinstance(doc, str):
        return None
    return cleandoc(doc)

def cleandoc(doc):
    """Clean up indentation from docstrings.

    Any whitespace that can be uniformly removed from the second line
    onwards is removed."""
    lines = doc.expandtabs().split('\n')

    # Find minimum indentation of any non-blank lines after first line.
    margin = sys.maxsize
    for line in lines[1:]:
        content = len(line.lstrip(' '))
        if content:
            indent = len(line) - content
            margin = min(margin, indent)
    # Remove indentation.
    if lines:
        lines[0] = lines[0].lstrip(' ')
    if margin < sys.maxsize:
        for i in range(1, len(lines)):
            lines[i] = lines[i][margin:]
    # Remove any trailing or leading blank lines.
    while lines and not lines[-1]:
        lines.pop()
    while lines and not lines[0]:
        lines.pop(0)
    return '\n'.join(lines)


def getfile(object):
    """Work out which source or compiled file an object was defined in."""
    if ismodule(object):
        if getattr(object, '__file__', None):
            return object.__file__
        raise TypeError('{!r} is a built-in module'.format(object))
    if isclass(object):
        if hasattr(object, '__module__'):
            module = sys.modules.get(object.__module__)
            if getattr(module, '__file__', None):
                return module.__file__
            if object.__module__ == '__main__':
                raise OSError('source code not available')
        raise TypeError('{!r} is a built-in class'.format(object))
    if ismethod(object):
        object = object.__func__
    if isfunction(object):
        object = object.__code__
    if istraceback(object):
        object = object.tb_frame
    if isframe(object):
        object = object.f_code
    if iscode(object):
        return object.co_filename
    raise TypeError('module, class, method, function, traceback, frame, or '
                    'code object was expected, got {}'.format(
                    type(object).__name__))

def getmodulename(path):
    """Return the module name for a given file, or None."""
    fname = os.path.basename(path)
    # Check for paths that look like an actual module file
    suffixes = [(-len(suffix), suffix)
                    for suffix in importlib.machinery.all_suffixes()]
    suffixes.sort() # try longest suffixes first, in case they overlap
    for neglen, suffix in suffixes:
        if fname.endswith(suffix):
            return fname[:neglen]
    return None

def getsourcefile(object):
    """Return the filename that can be used to locate an object's source.
    Return None if no way can be identified to get the source.
    """
    filename = getfile(object)
    all_bytecode_suffixes = importlib.machinery.DEBUG_BYTECODE_SUFFIXES[:]
    all_bytecode_suffixes += importlib.machinery.OPTIMIZED_BYTECODE_SUFFIXES[:]
    if any(filename.endswith(s) for s in all_bytecode_suffixes):
        filename = (os.path.splitext(filename)[0] +
                    importlib.machinery.SOURCE_SUFFIXES[0])
    elif any(filename.endswith(s) for s in
                 importlib.machinery.EXTENSION_SUFFIXES):
        return None
    elif filename.endswith(".fwork"):
        # Apple mobile framework markers are another type of non-source file
        return None

    # return a filename found in the linecache even if it doesn't exist on disk
    if filename in linecache.cache:
        return filename
    if os.path.exists(filename):
        return filename
    # only return a non-existent filename if the module has a PEP 302 loader
    module = getmodule(object, filename)
    if getattr(module, '__loader__', None) is not None:
        return filename
    elif getattr(getattr(module, "__spec__", None), "loader", None) is not None:
        return filename

def getabsfile(object, _filename=None):
    """Return an absolute path to the source or compiled file for an object.

    The idea is for each object to have a unique origin, so this routine
    normalizes the result as much as possible."""
    if _filename is None:
        _filename = getsourcefile(object) or getfile(object)
    return os.path.normcase(os.path.abspath(_filename))

modulesbyfile = {}
_filesbymodname = {}

def getmodule(object, _filename=None):
    """Return the module an object was defined in, or None if not found."""
    if ismodule(object):
        return object
    if hasattr(object, '__module__'):
        return sys.modules.get(object.__module__)

    # Try the filename to modulename cache
    if _filename is not None and _filename in modulesbyfile:
        return sys.modules.get(modulesbyfile[_filename])
    # Try the cache again with the absolute file name
    try:
        file = getabsfile(object, _filename)
    except (TypeError, FileNotFoundError):
        return None
    if file in modulesbyfile:
        return sys.modules.get(modulesbyfile[file])
    # Update the filename to module name cache and check yet again
    # Copy sys.modules in order to cope with changes while iterating
    for modname, module in sys.modules.copy().items():
        if ismodule(module) and hasattr(module, '__file__'):
            f = module.__file__
            if f == _filesbymodname.get(modname, None):
                # Have already mapped this module, so skip it
                continue
            _filesbymodname[modname] = f
            f = getabsfile(module)
            # Always map to the name the module knows itself by
            modulesbyfile[f] = modulesbyfile[
                os.path.realpath(f)] = module.__name__
    if file in modulesbyfile:
        return sys.modules.get(modulesbyfile[file])
    # Check the main module
    main = sys.modules['__main__']
    if not hasattr(object, '__name__'):
        return None
    if hasattr(main, object.__name__):
        mainobject = getattr(main, object.__name__)
        if mainobject is object:
            return main
    # Check builtins
    builtin = sys.modules['builtins']
    if hasattr(builtin, object.__name__):
        builtinobject = getattr(builtin, object.__name__)
        if builtinobject is object:
            return builtin


class ClassFoundException(Exception):
    pass


def findsource(object):
    """Return the entire source file and starting line number for an object.

    The argument may be a module, class, method, function, traceback, frame,
    or code object.  The source code is returned as a list of all the lines
    in the file and the line number indexes a line in that list.  An OSError
    is raised if the source code cannot be retrieved."""

    file = getsourcefile(object)
    if file:
        # Invalidate cache if needed.
        linecache.checkcache(file)
    else:
        file = getfile(object)
        # Allow filenames in form of "<something>" to pass through.
        # `doctest` monkeypatches `linecache` module to enable
        # inspection, so let `linecache.getlines` to be called.
        if (not (file.startswith('<') and file.endswith('>'))) or file.endswith('.fwork'):
            raise OSError('source code not available')

    module = getmodule(object, file)
    if module:
        lines = linecache.getlines(file, module.__dict__)
    else:
        lines = linecache.getlines(file)
    if not lines:
        raise OSError('could not get source code')

    if ismodule(object):
        return lines, 0

    if isclass(object):
        try:
            lnum = vars(object)['__firstlineno__'] - 1
        except (TypeError, KeyError):
            raise OSError('source code not available')
        if lnum >= len(lines):
            raise OSError('lineno is out of bounds')
        return lines, lnum

    if ismethod(object):
        object = object.__func__
    if isfunction(object):
        object = object.__code__
    if istraceback(object):
        object = object.tb_frame
    if isframe(object):
        object = object.f_code
    if iscode(object):
        if not hasattr(object, 'co_firstlineno'):
            raise OSError('could not find function definition')
        lnum = object.co_firstlineno - 1
        if lnum >= len(lines):
            raise OSError('lineno is out of bounds')
        return lines, lnum
    raise OSError('could not find code object')

def getcomments(object):
    """Get lines of comments immediately preceding an object's source code.

    Returns None when source can't be found.
    """
    try:
        lines, lnum = findsource(object)
    except (OSError, TypeError):
        return None

    if ismodule(object):
        # Look for a comment block at the top of the file.
        start = 0
        if lines and lines[0][:2] == '#!': start = 1
        while start < len(lines) and lines[start].strip() in ('', '#'):
            start = start + 1
        if start < len(lines) and lines[start][:1] == '#':
            comments = []
            end = start
            while end < len(lines) and lines[end][:1] == '#':
                comments.append(lines[end].expandtabs())
                end = end + 1
            return ''.join(comments)

    # Look for a preceding block of comments at the same indentation.
    elif lnum > 0:
        indent = indentsize(lines[lnum])
        end = lnum - 1
        if end >= 0 and lines[end].lstrip()[:1] == '#' and \
            indentsize(lines[end]) == indent:
            comments = [lines[end].expandtabs().lstrip()]
            if end > 0:
                end = end - 1
                comment = lines[end].expandtabs().lstrip()
                while comment[:1] == '#' and indentsize(lines[end]) == indent:
                    comments[:0] = [comment]
                    end = end - 1
                    if end < 0: break
                    comment = lines[end].expandtabs().lstrip()
            while comments and comments[0].strip() == '#':
                comments[:1] = []
            while comments and comments[-1].strip() == '#':
                comments[-1:] = []
            return ''.join(comments)

class EndOfBlock(Exception): pass

class BlockFinder:
    """Provide a tokeneater() method to detect the end of a code block."""
    def __init__(self):
        self.indent = 0
        self.islambda = False
        self.started = False
        self.passline = False
        self.indecorator = False
        self.last = 1
        self.body_col0 = None

    def tokeneater(self, type, token, srowcol, erowcol, line):
        if not self.started and not self.indecorator:
            # skip any decorators
            if token == "@":
                self.indecorator = True
            # look for the first "def", "class" or "lambda"
            elif token in ("def", "class", "lambda"):
                if token == "lambda":
                    self.islambda = True
                self.started = True
            self.passline = True    # skip to the end of the line
        elif type == tokenize.NEWLINE:
            self.passline = False   # stop skipping when a NEWLINE is seen
            self.last = srowcol[0]
            if self.islambda:       # lambdas always end at the first NEWLINE
                raise EndOfBlock
            # hitting a NEWLINE when in a decorator without args
            # ends the decorator
            if self.indecorator:
                self.indecorator = False
        elif self.passline:
            pass
        elif type == tokenize.INDENT:
            if self.body_col0 is None and self.started:
                self.body_col0 = erowcol[1]
            self.indent = self.indent + 1
            self.passline = True
        elif type == tokenize.DEDENT:
            self.indent = self.indent - 1
            # the end of matching indent/dedent pairs end a block
            # (note that this only works for "def"/"class" blocks,
            #  not e.g. for "if: else:" or "try: finally:" blocks)
            if self.indent <= 0:
                raise EndOfBlock
        elif type == tokenize.COMMENT:
            if self.body_col0 is not None and srowcol[1] >= self.body_col0:
                # Include comments if indented at least as much as the block
                self.last = srowcol[0]
        elif self.indent == 0 and type not in (tokenize.COMMENT, tokenize.NL):
            # any other token on the same indentation level end the previous
            # block as well, except the pseudo-tokens COMMENT and NL.
            raise EndOfBlock

def getblock(lines):
    """Extract the block of code at the top of the given list of lines."""
    blockfinder = BlockFinder()
    try:
        tokens = tokenize.generate_tokens(iter(lines).__next__)
        for _token in tokens:
            blockfinder.tokeneater(*_token)
    except (EndOfBlock, IndentationError):
        pass
    except SyntaxError as e:
        if "unmatched" not in e.msg:
            raise e from None
        _, *_token_info = _token
        try:
            blockfinder.tokeneater(tokenize.NEWLINE, *_token_info)
        except (EndOfBlock, IndentationError):
            pass
    return lines[:blockfinder.last]

def getsourcelines(object):
    """Return a list of source lines and starting line number for an object.

    The argument may be a module, class, method, function, traceback, frame,
    or code object.  The source code is returned as a list of the lines
    corresponding to the object and the line number indicates where in the
    original source file the first line of code was found.  An OSError is
    raised if the source code cannot be retrieved."""
    object = unwrap(object)
    lines, lnum = findsource(object)

    if istraceback(object):
        object = object.tb_frame

    # for module or frame that corresponds to module, return all source lines
    if (ismodule(object) or
        (isframe(object) and object.f_code.co_name == "<module>")):
        return lines, 0
    else:
        return getblock(lines[lnum:]), lnum + 1

def getsource(object):
    """Return the text of the source code for an object.

    The argument may be a module, class, method, function, traceback, frame,
    or code object.  The source code is returned as a single string.  An
    OSError is raised if the source code cannot be retrieved."""
    lines, lnum = getsourcelines(object)
    return ''.join(lines)

# --------------------------------------------------- class tree extraction
def walktree(classes, children, parent):
    """Recursive helper function for getclasstree()."""
    results = []
    classes.sort(key=attrgetter('__module__', '__name__'))
    for c in classes:
        results.append((c, c.__bases__))
        if c in children:
            results.append(walktree(children[c], children, c))
    return results

def getclasstree(classes, unique=False):
    """Arrange the given list of classes into a hierarchy of nested lists.

    Where a nested list appears, it contains classes derived from the class
    whose entry immediately precedes the list.  Each entry is a 2-tuple
    containing a class and a tuple of its base classes.  If the 'unique'
    argument is true, exactly one entry appears in the returned structure
    for each class in the given list.  Otherwise, classes using multiple
    inheritance and their descendants will appear multiple times."""
    children = {}
    roots = []
    for c in classes:
        if c.__bases__:
            for parent in c.__bases__:
                if parent not in children:
                    children[parent] = []
                if c not in children[parent]:
                    children[parent].append(c)
                if unique and parent in classes: break
        elif c not in roots:
            roots.append(c)
    for parent in children:
        if parent not in classes:
            roots.append(parent)
    return walktree(roots, children, None)

# ------------------------------------------------ argument list extraction
Arguments = namedtuple('Arguments', 'args, varargs, varkw')

def getargs(co):
    """Get information about the arguments accepted by a code object.

    Three things are returned: (args, varargs, varkw), where
    'args' is the list of argument names. Keyword-only arguments are
    appended. 'varargs' and 'varkw' are the names of the * and **
    arguments or None."""
    if not iscode(co):
        raise TypeError('{!r} is not a code object'.format(co))

    names = co.co_varnames
    nargs = co.co_argcount
    nkwargs = co.co_kwonlyargcount
    args = list(names[:nargs])
    kwonlyargs = list(names[nargs:nargs+nkwargs])

    nargs += nkwargs
    varargs = None
    if co.co_flags & CO_VARARGS:
        varargs = co.co_varnames[nargs]
        nargs = nargs + 1
    varkw = None
    if co.co_flags & CO_VARKEYWORDS:
        varkw = co.co_varnames[nargs]
    return Arguments(args + kwonlyargs, varargs, varkw)


FullArgSpec = namedtuple('FullArgSpec',
    'args, varargs, varkw, defaults, kwonlyargs, kwonlydefaults, annotations')

def getfullargspec(func):
    """Get the names and default values of a callable object's parameters.

    A tuple of seven things is returned:
    (args, varargs, varkw, defaults, kwonlyargs, kwonlydefaults, annotations).
    'args' is a list of the parameter names.
    'varargs' and 'varkw' are the names of the * and ** parameters or None.
    'defaults' is an n-tuple of the default values of the last n parameters.
    'kwonlyargs' is a list of keyword-only parameter names.
    'kwonlydefaults' is a dictionary mapping names from kwonlyargs to defaults.
    'annotations' is a dictionary mapping parameter names to annotations.

    Notable differences from inspect.signature():
      - the "self" parameter is always reported, even for bound methods
      - wrapper chains defined by __wrapped__ *not* unwrapped automatically
    """
    try:
        # Re: `skip_bound_arg=False`
        #
        # There is a notable difference in behaviour between getfullargspec
        # and Signature: the former always returns 'self' parameter for bound
        # methods, whereas the Signature always shows the actual calling
        # signature of the passed object.
        #
        # To simulate this behaviour, we "unbind" bound methods, to trick
        # inspect.signature to always return their first parameter ("self",
        # usually)

        # Re: `follow_wrapper_chains=False`
        #
        # getfullargspec() historically ignored __wrapped__ attributes,
        # so we ensure that remains the case in 3.3+

        sig = _signature_from_callable(func,
                                       follow_wrapper_chains=False,
                                       skip_bound_arg=False,
                                       sigcls=Signature,
                                       eval_str=False)
    except Exception as ex:
        # Most of the times 'signature' will raise ValueError.
        # But, it can also raise AttributeError, and, maybe something
        # else. So to be fully backwards compatible, we catch all
        # possible exceptions here, and reraise a TypeError.
        raise TypeError('unsupported callable') from ex

    args = []
    varargs = None
    varkw = None
    posonlyargs = []
    kwonlyargs = []
    annotations = {}
    defaults = ()
    kwdefaults = {}

    if sig.return_annotation is not sig.empty:
        annotations['return'] = sig.return_annotation

    for param in sig.parameters.values():
        kind = param.kind
        name = param.name

        if kind is _POSITIONAL_ONLY:
            posonlyargs.append(name)
            if param.default is not param.empty:
                defaults += (param.default,)
        elif kind is _POSITIONAL_OR_KEYWORD:
            args.append(name)
            if param.default is not param.empty:
                defaults += (param.default,)
        elif kind is _VAR_POSITIONAL:
            varargs = name
        elif kind is _KEYWORD_ONLY:
            kwonlyargs.append(name)
            if param.default is not param.empty:
                kwdefaults[name] = param.default
        elif kind is _VAR_KEYWORD:
            varkw = name

        if param.annotation is not param.empty:
            annotations[name] = param.annotation

    if not kwdefaults:
        # compatibility with 'func.__kwdefaults__'
        kwdefaults = None

    if not defaults:
        # compatibility with 'func.__defaults__'
        defaults = None

    return FullArgSpec(posonlyargs + args, varargs, varkw, defaults,
                       kwonlyargs, kwdefaults, annotations)


ArgInfo = namedtuple('ArgInfo', 'args varargs keywords locals')

def getargvalues(frame):
    """Get information about arguments passed into a particular frame.

    A tuple of four things is returned: (args, varargs, varkw, locals).
    'args' is a list of the argument names.
    'varargs' and 'varkw' are the names of the * and ** arguments or None.
    'locals' is the locals dictionary of the given frame."""
    args, varargs, varkw = getargs(frame.f_code)
    return ArgInfo(args, varargs, varkw, frame.f_locals)

def formatannotation(annotation, base_module=None):
    if getattr(annotation, '__module__', None) == 'typing':
        def repl(match):
            text = match.group()
            return text.removeprefix('typing.')
        return re.sub(r'[\w\.]+', repl, repr(annotation))
    if isinstance(annotation, types.GenericAlias):
        return str(annotation)
    if isinstance(annotation, type):
        if annotation.__module__ in ('builtins', base_module):
            return annotation.__qualname__
        return annotation.__module__+'.'+annotation.__qualname__
    return repr(annotation)

def formatannotationrelativeto(object):
    module = getattr(object, '__module__', None)
    def _formatannotation(annotation):
        return formatannotation(annotation, module)
    return _formatannotation


def formatargvalues(args, varargs, varkw, locals,
                    formatarg=str,
                    formatvarargs=lambda name: '*' + name,
                    formatvarkw=lambda name: '**' + name,
                    formatvalue=lambda value: '=' + repr(value)):
    """Format an argument spec from the 4 values returned by getargvalues.

    The first four arguments are (args, varargs, varkw, locals).  The
    next four arguments are the corresponding optional formatting functions
    that are called to turn names and values into strings.  The ninth
    argument is an optional function to format the sequence of arguments."""
    def convert(name, locals=locals,
                formatarg=formatarg, formatvalue=formatvalue):
        return formatarg(name) + formatvalue(locals[name])
    specs = []
    for i in range(len(args)):
        specs.append(convert(args[i]))
    if varargs:
        specs.append(formatvarargs(varargs) + formatvalue(locals[varargs]))
    if varkw:
        specs.append(formatvarkw(varkw) + formatvalue(locals[varkw]))
    return '(' + ', '.join(specs) + ')'

def _missing_arguments(f_name, argnames, pos, values):
    names = [repr(name) for name in argnames if name not in values]
    missing = len(names)
    if missing == 1:
        s = names[0]
    elif missing == 2:
        s = "{} and {}".format(*names)
    else:
        tail = ", {} and {}".format(*names[-2:])
        del names[-2:]
        s = ", ".join(names) + tail
    raise TypeError("%s() missing %i required %s argument%s: %s" %
                    (f_name, missing,
                      "positional" if pos else "keyword-only",
                      "" if missing == 1 else "s", s))

def _too_many(f_name, args, kwonly, varargs, defcount, given, values):
    atleast = len(args) - defcount
    kwonly_given = len([arg for arg in kwonly if arg in values])
    if varargs:
        plural = atleast != 1
        sig = "at least %d" % (atleast,)
    elif defcount:
        plural = True
        sig = "from %d to %d" % (atleast, len(args))
    else:
        plural = len(args) != 1
        sig = str(len(args))
    kwonly_sig = ""
    if kwonly_given:
        msg = " positional argument%s (and %d keyword-only argument%s)"
        kwonly_sig = (msg % ("s" if given != 1 else "", kwonly_given,
                             "s" if kwonly_given != 1 else ""))
    raise TypeError("%s() takes %s positional argument%s but %d%s %s given" %
            (f_name, sig, "s" if plural else "", given, kwonly_sig,
             "was" if given == 1 and not kwonly_given else "were"))

def getcallargs(func, /, *positional, **named):
    """Get the mapping of arguments to values.

    A dict is returned, with keys the function argument names (including the
    names of the * and ** arguments, if any), and values the respective bound
    values from 'positional' and 'named'."""
    spec = getfullargspec(func)
    args, varargs, varkw, defaults, kwonlyargs, kwonlydefaults, ann = spec
    f_name = func.__name__
    arg2value = {}


    if ismethod(func) and func.__self__ is not None:
        # implicit 'self' (or 'cls' for classmethods) argument
        positional = (func.__self__,) + positional
    num_pos = len(positional)
    num_args = len(args)
    num_defaults = len(defaults) if defaults else 0

    n = min(num_pos, num_args)
    for i in range(n):
        arg2value[args[i]] = positional[i]
    if varargs:
        arg2value[varargs] = tuple(positional[n:])
    possible_kwargs = set(args + kwonlyargs)
    if varkw:
        arg2value[varkw] = {}
    for kw, value in named.items():
        if kw not in possible_kwargs:
            if not varkw:
                raise TypeError("%s() got an unexpected keyword argument %r" %
                                (f_name, kw))
            arg2value[varkw][kw] = value
            continue
        if kw in arg2value:
            raise TypeError("%s() got multiple values for argument %r" %
                            (f_name, kw))
        arg2value[kw] = value
    if num_pos > num_args and not varargs:
        _too_many(f_name, args, kwonlyargs, varargs, num_defaults,
                   num_pos, arg2value)
    if num_pos < num_args:
        req = args[:num_args - num_defaults]
        for arg in req:
            if arg not in arg2value:
                _missing_arguments(f_name, req, True, arg2value)
        for i, arg in enumerate(args[num_args - num_defaults:]):
            if arg not in arg2value:
                arg2value[arg] = defaults[i]
    missing = 0
    for kwarg in kwonlyargs:
        if kwarg not in arg2value:
            if kwonlydefaults and kwarg in kwonlydefaults:
                arg2value[kwarg] = kwonlydefaults[kwarg]
            else:
                missing += 1
    if missing:
        _missing_arguments(f_name, kwonlyargs, False, arg2value)
    return arg2value

ClosureVars = namedtuple('ClosureVars', 'nonlocals globals builtins unbound')

def getclosurevars(func):
    """
    Get the mapping of free variables to their current values.

    Returns a named tuple of dicts mapping the current nonlocal, global
    and builtin references as seen by the body of the function. A final
    set of unbound names that could not be resolved is also provided.
    """

    if ismethod(func):
        func = func.__func__

    if not isfunction(func):
        raise TypeError("{!r} is not a Python function".format(func))

    code = func.__code__
    # Nonlocal references are named in co_freevars and resolved
    # by looking them up in __closure__ by positional index
    if func.__closure__ is None:
        nonlocal_vars = {}
    else:
        nonlocal_vars = {
            var : cell.cell_contents
            for var, cell in zip(code.co_freevars, func.__closure__)
       }

    # Global and builtin references are named in co_names and resolved
    # by looking them up in __globals__ or __builtins__
    global_ns = func.__globals__
    builtin_ns = global_ns.get("__builtins__", builtins.__dict__)
    if ismodule(builtin_ns):
        builtin_ns = builtin_ns.__dict__
    global_vars = {}
    builtin_vars = {}
    unbound_names = set()
    global_names = set()
    for instruction in dis.get_instructions(code):
        opname = instruction.opname
        name = instruction.argval
        if opname == "LOAD_ATTR":
            unbound_names.add(name)
        elif opname == "LOAD_GLOBAL":
            global_names.add(name)
    for name in global_names:
        try:
            global_vars[name] = global_ns[name]
        except KeyError:
            try:
                builtin_vars[name] = builtin_ns[name]
            except KeyError:
                unbound_names.add(name)

    return ClosureVars(nonlocal_vars, global_vars,
                       builtin_vars, unbound_names)

# -------------------------------------------------- stack frame extraction

_Traceback = namedtuple('_Traceback', 'filename lineno function code_context index')

class Traceback(_Traceback):
    def __new__(cls, filename, lineno, function, code_context, index, *, positions=None):
        instance = super().__new__(cls, filename, lineno, function, code_context, index)
        instance.positions = positions
        return instance

    def __repr__(self):
        return ('Traceback(filename={!r}, lineno={!r}, function={!r}, '
               'code_context={!r}, index={!r}, positions={!r})'.format(
                self.filename, self.lineno, self.function, self.code_context,
                self.index, self.positions))

def _get_code_position_from_tb(tb):
    code, instruction_index = tb.tb_frame.f_code, tb.tb_lasti
    return _get_code_position(code, instruction_index)

def _get_code_position(code, instruction_index):
    if instruction_index < 0:
        return (None, None, None, None)
    positions_gen = code.co_positions()
    # The nth entry in code.co_positions() corresponds to instruction (2*n)th since Python 3.10+
    return next(itertools.islice(positions_gen, instruction_index // 2, None))

def getframeinfo(frame, context=1):
    """Get information about a frame or traceback object.

    A tuple of five things is returned: the filename, the line number of
    the current line, the function name, a list of lines of context from
    the source code, and the index of the current line within that list.
    The optional second argument specifies the number of lines of context
    to return, which are centered around the current line."""
    if istraceback(frame):
        positions = _get_code_position_from_tb(frame)
        lineno = frame.tb_lineno
        frame = frame.tb_frame
    else:
        lineno = frame.f_lineno
        positions = _get_code_position(frame.f_code, frame.f_lasti)

    if positions[0] is None:
        frame, *positions = (frame, lineno, *positions[1:])
    else:
        frame, *positions = (frame, *positions)

    lineno = positions[0]

    if not isframe(frame):
        raise TypeError('{!r} is not a frame or traceback object'.format(frame))

    filename = getsourcefile(frame) or getfile(frame)
    if context > 0:
        start = lineno - 1 - context//2
        try:
            lines, lnum = findsource(frame)
        except OSError:
            lines = index = None
        else:
            start = max(0, min(start, len(lines) - context))
            lines = lines[start:start+context]
            index = lineno - 1 - start
    else:
        lines = index = None

    return Traceback(filename, lineno, frame.f_code.co_name, lines,
                     index, positions=dis.Positions(*positions))

def getlineno(frame):
    """Get the line number from a frame object, allowing for optimization."""
    # FrameType.f_lineno is now a descriptor that grovels co_lnotab
    return frame.f_lineno

_FrameInfo = namedtuple('_FrameInfo', ('frame',) + Traceback._fields)
class FrameInfo(_FrameInfo):
    def __new__(cls, frame, filename, lineno, function, code_context, index, *, positions=None):
        instance = super().__new__(cls, frame, filename, lineno, function, code_context, index)
        instance.positions = positions
        return instance

    def __repr__(self):
        return ('FrameInfo(frame={!r}, filename={!r}, lineno={!r}, function={!r}, '
               'code_context={!r}, index={!r}, positions={!r})'.format(
                self.frame, self.filename, self.lineno, self.function,
                self.code_context, self.index, self.positions))

def getouterframes(frame, context=1):
    """Get a list of records for a frame and all higher (calling) frames.

    Each record contains a frame object, filename, line number, function
    name, a list of lines of context, and index within the context."""
    framelist = []
    while frame:
        traceback_info = getframeinfo(frame, context)
        frameinfo = (frame,) + traceback_info
        framelist.append(FrameInfo(*frameinfo, positions=traceback_info.positions))
        frame = frame.f_back
    return framelist

def getinnerframes(tb, context=1):
    """Get a list of records for a traceback's frame and all lower frames.

    Each record contains a frame object, filename, line number, function
    name, a list of lines of context, and index within the context."""
    framelist = []
    while tb:
        traceback_info = getframeinfo(tb, context)
        frameinfo = (tb.tb_frame,) + traceback_info
        framelist.append(FrameInfo(*frameinfo, positions=traceback_info.positions))
        tb = tb.tb_next
    return framelist

def currentframe():
    """Return the frame of the caller or None if this is not possible."""
    return sys._getframe(1) if hasattr(sys, "_getframe") else None

def stack(context=1):
    """Return a list of records for the stack above the caller's frame."""
    return getouterframes(sys._getframe(1), context)

def trace(context=1):
    """Return a list of records for the stack below the current exception."""
    exc = sys.exception()
    tb = None if exc is None else exc.__traceback__
    return getinnerframes(tb, context)


# ------------------------------------------------ static version of getattr

_sentinel = object()
_static_getmro = type.__dict__['__mro__'].__get__
_get_dunder_dict_of_class = type.__dict__["__dict__"].__get__


def _check_instance(obj, attr):
    instance_dict = {}
    try:
        instance_dict = object.__getattribute__(obj, "__dict__")
    except AttributeError:
        pass
    return dict.get(instance_dict, attr, _sentinel)


def _check_class(klass, attr):
    for entry in _static_getmro(klass):
        if _shadowed_dict(type(entry)) is _sentinel and attr in entry.__dict__:
            return entry.__dict__[attr]
    return _sentinel


@functools.lru_cache()
def _shadowed_dict_from_weakref_mro_tuple(*weakref_mro):
    for weakref_entry in weakref_mro:
        # Normally we'd have to check whether the result of weakref_entry()
        # is None here, in case the object the weakref is pointing to has died.
        # In this specific case, however, we know that the only caller of this
        # function is `_shadowed_dict()`, and that therefore this weakref is
        # guaranteed to point to an object that is still alive.
        entry = weakref_entry()
        dunder_dict = _get_dunder_dict_of_class(entry)
        if '__dict__' in dunder_dict:
            class_dict = dunder_dict['__dict__']
            if not (type(class_dict) is types.GetSetDescriptorType and
                    class_dict.__name__ == "__dict__" and
                    class_dict.__objclass__ is entry):
                return class_dict
    return _sentinel


def _shadowed_dict(klass):
    # gh-118013: the inner function here is decorated with lru_cache for
    # performance reasons, *but* make sure not to pass strong references
    # to the items in the mro. Doing so can lead to unexpected memory
    # consumption in cases where classes are dynamically created and
    # destroyed, and the dynamically created classes happen to be the only
    # objects that hold strong references to other objects that take up a
    # significant amount of memory.
    return _shadowed_dict_from_weakref_mro_tuple(
        *[make_weakref(entry) for entry in _static_getmro(klass)]
    )


def getattr_static(obj, attr, default=_sentinel):
    """Retrieve attributes without triggering dynamic lookup via the
       descriptor protocol,  __getattr__ or __getattribute__.

       Note: this function may not be able to retrieve all attributes
       that getattr can fetch (like dynamically created attributes)
       and may find attributes that getattr can't (like descriptors
       that raise AttributeError). It can also return descriptor objects
       instead of instance members in some cases. See the
       documentation for details.
    """
    instance_result = _sentinel

    objtype = type(obj)
    if type not in _static_getmro(objtype):
        klass = objtype
        dict_attr = _shadowed_dict(klass)
        if (dict_attr is _sentinel or
            type(dict_attr) is types.MemberDescriptorType):
            instance_result = _check_instance(obj, attr)
    else:
        klass = obj

    klass_result = _check_class(klass, attr)

    if instance_result is not _sentinel and klass_result is not _sentinel:
        if _check_class(type(klass_result), "__get__") is not _sentinel and (
            _check_class(type(klass_result), "__set__") is not _sentinel
            or _check_class(type(klass_result), "__delete__") is not _sentinel
        ):
            return klass_result

    if instance_result is not _sentinel:
        return instance_result
    if klass_result is not _sentinel:
        return klass_result

    if obj is klass:
        # for types we check the metaclass too
        for entry in _static_getmro(type(klass)):
            if (
                _shadowed_dict(type(entry)) is _sentinel
                and attr in entry.__dict__
            ):
                return entry.__dict__[attr]
    if default is not _sentinel:
        return default
    raise AttributeError(attr)


# ------------------------------------------------ generator introspection

GEN_CREATED = 'GEN_CREATED'
GEN_RUNNING = 'GEN_RUNNING'
GEN_SUSPENDED = 'GEN_SUSPENDED'
GEN_CLOSED = 'GEN_CLOSED'

def getgeneratorstate(generator):
    """Get current state of a generator-iterator.

    Possible states are:
      GEN_CREATED: Waiting to start execution.
      GEN_RUNNING: Currently being executed by the interpreter.
      GEN_SUSPENDED: Currently suspended at a yield expression.
      GEN_CLOSED: Execution has completed.
    """
    if generator.gi_running:
        return GEN_RUNNING
    if generator.gi_suspended:
        return GEN_SUSPENDED
    if generator.gi_frame is None:
        return GEN_CLOSED
    return GEN_CREATED


def getgeneratorlocals(generator):
    """
    Get the mapping of generator local variables to their current values.

    A dict is returned, with the keys the local variable names and values the
    bound values."""

    if not isgenerator(generator):
        raise TypeError("{!r} is not a Python generator".format(generator))

    frame = getattr(generator, "gi_frame", None)
    if frame is not None:
        return generator.gi_frame.f_locals
    else:
        return {}


# ------------------------------------------------ coroutine introspection

CORO_CREATED = 'CORO_CREATED'
CORO_RUNNING = 'CORO_RUNNING'
CORO_SUSPENDED = 'CORO_SUSPENDED'
CORO_CLOSED = 'CORO_CLOSED'

def getcoroutinestate(coroutine):
    """Get current state of a coroutine object.

    Possible states are:
      CORO_CREATED: Waiting to start execution.
      CORO_RUNNING: Currently being executed by the interpreter.
      CORO_SUSPENDED: Currently suspended at an await expression.
      CORO_CLOSED: Execution has completed.
    """
    if coroutine.cr_running:
        return CORO_RUNNING
    if coroutine.cr_suspended:
        return CORO_SUSPENDED
    if coroutine.cr_frame is None:
        return CORO_CLOSED
    return CORO_CREATED


def getcoroutinelocals(coroutine):
    """
    Get the mapping of coroutine local variables to their current values.

    A dict is returned, with the keys the local variable names and values the
    bound values."""
    frame = getattr(coroutine, "cr_frame", None)
    if frame is not None:
        return frame.f_locals
    else:
        return {}


# ----------------------------------- asynchronous generator introspection

AGEN_CREATED = 'AGEN_CREATED'
AGEN_RUNNING = 'AGEN_RUNNING'
AGEN_SUSPENDED = 'AGEN_SUSPENDED'
AGEN_CLOSED = 'AGEN_CLOSED'


def getasyncgenstate(agen):
    """Get current state of an asynchronous generator object.

    Possible states are:
      AGEN_CREATED: Waiting to start execution.
      AGEN_RUNNING: Currently being executed by the interpreter.
      AGEN_SUSPENDED: Currently suspended at a yield expression.
      AGEN_CLOSED: Execution has completed.
    """
    if agen.ag_running:
        return AGEN_RUNNING
    if agen.ag_suspended:
        return AGEN_SUSPENDED
    if agen.ag_frame is None:
        return AGEN_CLOSED
    return AGEN_CREATED


def getasyncgenlocals(agen):
    """
    Get the mapping of asynchronous generator local variables to their current
    values.

    A dict is returned, with the keys the local variable names and values the
    bound values."""

    if not isasyncgen(agen):
        raise TypeError(f"{agen!r} is not a Python async generator")

    frame = getattr(agen, "ag_frame", None)
    if frame is not None:
        return agen.ag_frame.f_locals
    else:
        return {}


###############################################################################
### Function Signature Object (PEP 362)
###############################################################################


_NonUserDefinedCallables = (types.WrapperDescriptorType,
                            types.MethodWrapperType,
                            types.ClassMethodDescriptorType,
                            types.BuiltinFunctionType)


def _signature_get_user_defined_method(cls, method_name):
    """Private helper. Checks if ``cls`` has an attribute
    named ``method_name`` and returns it only if it is a
    pure python function.
    """
    if method_name == '__new__':
        meth = getattr(cls, method_name, None)
    else:
        meth = getattr_static(cls, method_name, None)
    if meth is None or isinstance(meth, _NonUserDefinedCallables):
        # Once '__signature__' will be added to 'C'-level
        # callables, this check won't be necessary
        return None
    if method_name != '__new__':
        meth = _descriptor_get(meth, cls)
    return meth


def _signature_get_partial(wrapped_sig, partial, extra_args=()):
    """Private helper to calculate how 'wrapped_sig' signature will
    look like after applying a 'functools.partial' object (or alike)
    on it.
    """

    old_params = wrapped_sig.parameters
    new_params = OrderedDict(old_params.items())

    partial_args = partial.args or ()
    partial_keywords = partial.keywords or {}

    if extra_args:
        partial_args = extra_args + partial_args

    try:
        ba = wrapped_sig.bind_partial(*partial_args, **partial_keywords)
    except TypeError as ex:
        msg = 'partial object {!r} has incorrect arguments'.format(partial)
        raise ValueError(msg) from ex


    transform_to_kwonly = False
    for param_name, param in old_params.items():
        try:
            arg_value = ba.arguments[param_name]
        except KeyError:
            pass
        else:
            if param.kind is _POSITIONAL_ONLY:
                # If positional-only parameter is bound by partial,
                # it effectively disappears from the signature
                new_params.pop(param_name)
                continue

            if param.kind is _POSITIONAL_OR_KEYWORD:
                if param_name in partial_keywords:
                    # This means that this parameter, and all parameters
                    # after it should be keyword-only (and var-positional
                    # should be removed). Here's why. Consider the following
                    # function:
                    #     foo(a, b, *args, c):
                    #         pass
                    #
                    # "partial(foo, a='spam')" will have the following
                    # signature: "(*, a='spam', b, c)". Because attempting
                    # to call that partial with "(10, 20)" arguments will
                    # raise a TypeError, saying that "a" argument received
                    # multiple values.
                    transform_to_kwonly = True
                    # Set the new default value
                    new_params[param_name] = param.replace(default=arg_value)
                else:
                    # was passed as a positional argument
                    new_params.pop(param.name)
                    continue

            if param.kind is _KEYWORD_ONLY:
                # Set the new default value
                new_params[param_name] = param.replace(default=arg_value)

        if transform_to_kwonly:
            assert param.kind is not _POSITIONAL_ONLY

            if param.kind is _POSITIONAL_OR_KEYWORD:
                new_param = new_params[param_name].replace(kind=_KEYWORD_ONLY)
                new_params[param_name] = new_param
                new_params.move_to_end(param_name)
            elif param.kind in (_KEYWORD_ONLY, _VAR_KEYWORD):
                new_params.move_to_end(param_name)
            elif param.kind is _VAR_POSITIONAL:
                new_params.pop(param.name)

    return wrapped_sig.replace(parameters=new_params.values())


def _signature_bound_method(sig):
    """Private helper to transform signatures for unbound
    functions to bound methods.
    """

    params = tuple(sig.parameters.values())

    if not params or params[0].kind in (_VAR_KEYWORD, _KEYWORD_ONLY):
        raise ValueError('invalid method signature')

    kind = params[0].kind
    if kind in (_POSITIONAL_OR_KEYWORD, _POSITIONAL_ONLY):
        # Drop first parameter:
        # '(p1, p2[, ...])' -> '(p2[, ...])'
        params = params[1:]
    else:
        if kind is not _VAR_POSITIONAL:
            # Unless we add a new parameter type we never
            # get here
            raise ValueError('invalid argument type')
        # It's a var-positional parameter.
        # Do nothing. '(*args[, ...])' -> '(*args[, ...])'

    return sig.replace(parameters=params)


def _signature_is_builtin(obj):
    """Private helper to test if `obj` is a callable that might
    support Argument Clinic's __text_signature__ protocol.
    """
    return (isbuiltin(obj) or
            ismethoddescriptor(obj) or
            isinstance(obj, _NonUserDefinedCallables) or
            # Can't test 'isinstance(type)' here, as it would
            # also be True for regular python classes.
            # Can't use the `in` operator here, as it would
            # invoke the custom __eq__ method.
            obj is type or obj is object)


def _signature_is_functionlike(obj):
    """Private helper to test if `obj` is a duck type of FunctionType.
    A good example of such objects are functions compiled with
    Cython, which have all attributes that a pure Python function
    would have, but have their code statically compiled.
    """

    if not callable(obj) or isclass(obj):
        # All function-like objects are obviously callables,
        # and not classes.
        return False

    name = getattr(obj, '__name__', None)
    code = getattr(obj, '__code__', None)
    defaults = getattr(obj, '__defaults__', _void) # Important to use _void ...
    kwdefaults = getattr(obj, '__kwdefaults__', _void) # ... and not None here
    annotations = getattr(obj, '__annotations__', None)

    return (isinstance(code, types.CodeType) and
            isinstance(name, str) and
            (defaults is None or isinstance(defaults, tuple)) and
            (kwdefaults is None or isinstance(kwdefaults, dict)) and
            (isinstance(annotations, (dict)) or annotations is None) )


def _signature_strip_non_python_syntax(signature):
    """
    Private helper function. Takes a signature in Argument Clinic's
    extended signature format.

    Returns a tuple of two things:
      * that signature re-rendered in standard Python syntax, and
      * the index of the "self" parameter (generally 0), or None if
        the function does not have a "self" parameter.
    """

    if not signature:
        return signature, None

    self_parameter = None

    lines = [l.encode('ascii') for l in signature.split('\n') if l]
    generator = iter(lines).__next__
    token_stream = tokenize.tokenize(generator)

    text = []
    add = text.append

    current_parameter = 0
    OP = token.OP
    ERRORTOKEN = token.ERRORTOKEN

    # token stream always starts with ENCODING token, skip it
    t = next(token_stream)
    assert t.type == tokenize.ENCODING

    for t in token_stream:
        type, string = t.type, t.string

        if type == OP:
            if string == ',':
                current_parameter += 1

        if (type == OP) and (string == '$'):
            assert self_parameter is None
            self_parameter = current_parameter
            continue

        add(string)
        if (string == ','):
            add(' ')
    clean_signature = ''.join(text).strip().replace("\n", "")
    return clean_signature, self_parameter


def _signature_fromstr(cls, obj, s, skip_bound_arg=True):
    """Private helper to parse content of '__text_signature__'
    and return a Signature based on it.
    """
    Parameter = cls._parameter_cls

    clean_signature, self_parameter = _signature_strip_non_python_syntax(s)

    program = "def foo" + clean_signature + ": pass"

    try:
        module = ast.parse(program)
    except SyntaxError:
        module = None

    if not isinstance(module, ast.Module):
        raise ValueError("{!r} builtin has invalid signature".format(obj))

    f = module.body[0]

    parameters = []
    empty = Parameter.empty

    module = None
    module_dict = {}

    module_name = getattr(obj, '__module__', None)
    if not module_name:
        objclass = getattr(obj, '__objclass__', None)
        module_name = getattr(objclass, '__module__', None)

    if module_name:
        module = sys.modules.get(module_name, None)
        if module:
            module_dict = module.__dict__
    sys_module_dict = sys.modules.copy()

    def parse_name(node):
        assert isinstance(node, ast.arg)
        if node.annotation is not None:
            raise ValueError("Annotations are not currently supported")
        return node.arg

    def wrap_value(s):
        try:
            value = eval(s, module_dict)
        except NameError:
            try:
                value = eval(s, sys_module_dict)
            except NameError:
                raise ValueError

        if isinstance(value, (str, int, float, bytes, bool, type(None))):
            return ast.Constant(value)
        raise ValueError

    class RewriteSymbolics(ast.NodeTransformer):
        def visit_Attribute(self, node):
            a = []
            n = node
            while isinstance(n, ast.Attribute):
                a.append(n.attr)
                n = n.value
            if not isinstance(n, ast.Name):
                raise ValueError
            a.append(n.id)
            value = ".".join(reversed(a))
            return wrap_value(value)

        def visit_Name(self, node):
            if not isinstance(node.ctx, ast.Load):
                raise ValueError()
            return wrap_value(node.id)

        def visit_BinOp(self, node):
            # Support constant folding of a couple simple binary operations
            # commonly used to define default values in text signatures
            left = self.visit(node.left)
            right = self.visit(node.right)
            if not isinstance(left, ast.Constant) or not isinstance(right, ast.Constant):
                raise ValueError
            if isinstance(node.op, ast.Add):
                return ast.Constant(left.value + right.value)
            elif isinstance(node.op, ast.Sub):
                return ast.Constant(left.value - right.value)
            elif isinstance(node.op, ast.BitOr):
                return ast.Constant(left.value | right.value)
            raise ValueError

    def p(name_node, default_node, default=empty):
        name = parse_name(name_node)
        if default_node and default_node is not _empty:
            try:
                default_node = RewriteSymbolics().visit(default_node)
                default = ast.literal_eval(default_node)
            except ValueError:
                raise ValueError("{!r} builtin has invalid signature".format(obj)) from None
        parameters.append(Parameter(name, kind, default=default, annotation=empty))

    # non-keyword-only parameters
    total_non_kw_args = len(f.args.posonlyargs) + len(f.args.args)
    required_non_kw_args = total_non_kw_args - len(f.args.defaults)
    defaults = itertools.chain(itertools.repeat(None, required_non_kw_args), f.args.defaults)

    kind = Parameter.POSITIONAL_ONLY
    for (name, default) in zip(f.args.posonlyargs, defaults):
        p(name, default)

    kind = Parameter.POSITIONAL_OR_KEYWORD
    for (name, default) in zip(f.args.args, defaults):
        p(name, default)

    # *args
    if f.args.vararg:
        kind = Parameter.VAR_POSITIONAL
        p(f.args.vararg, empty)

    # keyword-only arguments
    kind = Parameter.KEYWORD_ONLY
    for name, default in zip(f.args.kwonlyargs, f.args.kw_defaults):
        p(name, default)

    # **kwargs
    if f.args.kwarg:
        kind = Parameter.VAR_KEYWORD
        p(f.args.kwarg, empty)

    if self_parameter is not None:
        # Possibly strip the bound argument:
        #    - We *always* strip first bound argument if
        #      it is a module.
        #    - We don't strip first bound argument if
        #      skip_bound_arg is False.
        assert parameters
        _self = getattr(obj, '__self__', None)
        self_isbound = _self is not None
        self_ismodule = ismodule(_self)
        if self_isbound and (self_ismodule or skip_bound_arg):
            parameters.pop(0)
        else:
            # for builtins, self parameter is always positional-only!
            p = parameters[0].replace(kind=Parameter.POSITIONAL_ONLY)
            parameters[0] = p

    return cls(parameters, return_annotation=cls.empty)


def _signature_from_builtin(cls, func, skip_bound_arg=True):
    """Private helper function to get signature for
    builtin callables.
    """

    if not _signature_is_builtin(func):
        raise TypeError("{!r} is not a Python builtin "
                        "function".format(func))

    s = getattr(func, "__text_signature__", None)
    if not s:
        raise ValueError("no signature found for builtin {!r}".format(func))

    return _signature_fromstr(cls, func, s, skip_bound_arg)


def _signature_from_function(cls, func, skip_bound_arg=True,
                             globals=None, locals=None, eval_str=False):
    """Private helper: constructs Signature for the given python function."""

    is_duck_function = False
    if not isfunction(func):
        if _signature_is_functionlike(func):
            is_duck_function = True
        else:
            # If it's not a pure Python function, and not a duck type
            # of pure function:
            raise TypeError('{!r} is not a Python function'.format(func))

    s = getattr(func, "__text_signature__", None)
    if s:
        return _signature_fromstr(cls, func, s, skip_bound_arg)

    Parameter = cls._parameter_cls

    # Parameter information.
    func_code = func.__code__
    pos_count = func_code.co_argcount
    arg_names = func_code.co_varnames
    posonly_count = func_code.co_posonlyargcount
    positional = arg_names[:pos_count]
    keyword_only_count = func_code.co_kwonlyargcount
    keyword_only = arg_names[pos_count:pos_count + keyword_only_count]
    annotations = get_annotations(func, globals=globals, locals=locals, eval_str=eval_str)
    defaults = func.__defaults__
    kwdefaults = func.__kwdefaults__

    if defaults:
        pos_default_count = len(defaults)
    else:
        pos_default_count = 0

    parameters = []

    non_default_count = pos_count - pos_default_count
    posonly_left = posonly_count

    # Non-keyword-only parameters w/o defaults.
    for name in positional[:non_default_count]:
        kind = _POSITIONAL_ONLY if posonly_left else _POSITIONAL_OR_KEYWORD
        annotation = annotations.get(name, _empty)
        parameters.append(Parameter(name, annotation=annotation,
                                    kind=kind))
        if posonly_left:
            posonly_left -= 1

    # ... w/ defaults.
    for offset, name in enumerate(positional[non_default_count:]):
        kind = _POSITIONAL_ONLY if posonly_left else _POSITIONAL_OR_KEYWORD
        annotation = annotations.get(name, _empty)
        parameters.append(Parameter(name, annotation=annotation,
                                    kind=kind,
                                    default=defaults[offset]))
        if posonly_left:
            posonly_left -= 1

    # *args
    if func_code.co_flags & CO_VARARGS:
        name = arg_names[pos_count + keyword_only_count]
        annotation = annotations.get(name, _empty)
        parameters.append(Parameter(name, annotation=annotation,
                                    kind=_VAR_POSITIONAL))

    # Keyword-only parameters.
    for name in keyword_only:
        default = _empty
        if kwdefaults is not None:
            default = kwdefaults.get(name, _empty)

        annotation = annotations.get(name, _empty)
        parameters.append(Parameter(name, annotation=annotation,
                                    kind=_KEYWORD_ONLY,
                                    default=default))
    # **kwargs
    if func_code.co_flags & CO_VARKEYWORDS:
        index = pos_count + keyword_only_count
        if func_code.co_flags & CO_VARARGS:
            index += 1

        name = arg_names[index]
        annotation = annotations.get(name, _empty)
        parameters.append(Parameter(name, annotation=annotation,
                                    kind=_VAR_KEYWORD))

    # Is 'func' is a pure Python function - don't validate the
    # parameters list (for correct order and defaults), it should be OK.
    return cls(parameters,
               return_annotation=annotations.get('return', _empty),
               __validate_parameters__=is_duck_function)


def _descriptor_get(descriptor, obj):
    if isclass(descriptor):
        return descriptor
    get = getattr(type(descriptor), '__get__', _sentinel)
    if get is _sentinel:
        return descriptor
    return get(descriptor, obj, type(obj))


def _signature_from_callable(obj, *,
                             follow_wrapper_chains=True,
                             skip_bound_arg=True,
                             globals=None,
                             locals=None,
                             eval_str=False,
                             sigcls):

    """Private helper function to get signature for arbitrary
    callable objects.
    """

    _get_signature_of = functools.partial(_signature_from_callable,
                                follow_wrapper_chains=follow_wrapper_chains,
                                skip_bound_arg=skip_bound_arg,
                                globals=globals,
                                locals=locals,
                                sigcls=sigcls,
                                eval_str=eval_str)

    if not callable(obj):
        raise TypeError('{!r} is not a callable object'.format(obj))

    if isinstance(obj, types.MethodType):
        # In this case we skip the first parameter of the underlying
        # function (usually `self` or `cls`).
        sig = _get_signature_of(obj.__func__)

        if skip_bound_arg:
            return _signature_bound_method(sig)
        else:
            return sig

    # Was this function wrapped by a decorator?
    if follow_wrapper_chains:
        # Unwrap until we find an explicit signature or a MethodType (which will be
        # handled explicitly below).
        obj = unwrap(obj, stop=(lambda f: hasattr(f, "__signature__")
                                or isinstance(f, types.MethodType)))
        if isinstance(obj, types.MethodType):
            # If the unwrapped object is a *method*, we might want to
            # skip its first parameter (self).
            # See test_signature_wrapped_bound_method for details.
            return _get_signature_of(obj)

    try:
        sig = obj.__signature__
    except AttributeError:
        pass
    else:
        if sig is not None:
            # since __text_signature__ is not writable on classes, __signature__
            # may contain text (or be a callable that returns text);
            # if so, convert it
            o_sig = sig
            if not isinstance(sig, (Signature, str)) and callable(sig):
                sig = sig()
            if isinstance(sig, str):
                sig = _signature_fromstr(sigcls, obj, sig)
            if not isinstance(sig, Signature):
                raise TypeError(
                    'unexpected object {!r} in __signature__ '
                    'attribute'.format(o_sig))
            return sig

    try:
        partialmethod = obj.__partialmethod__
    except AttributeError:
        pass
    else:
        if isinstance(partialmethod, functools.partialmethod):
            # Unbound partialmethod (see functools.partialmethod)
            # This means, that we need to calculate the signature
            # as if it's a regular partial object, but taking into
            # account that the first positional argument
            # (usually `self`, or `cls`) will not be passed
            # automatically (as for boundmethods)

            wrapped_sig = _get_signature_of(partialmethod.func)

            sig = _signature_get_partial(wrapped_sig, partialmethod, (None,))
            first_wrapped_param = tuple(wrapped_sig.parameters.values())[0]
            if first_wrapped_param.kind is Parameter.VAR_POSITIONAL:
                # First argument of the wrapped callable is `*args`, as in
                # `partialmethod(lambda *args)`.
                return sig
            else:
                sig_params = tuple(sig.parameters.values())
                assert (not sig_params or
                        first_wrapped_param is not sig_params[0])
                new_params = (first_wrapped_param,) + sig_params
                return sig.replace(parameters=new_params)

    if isinstance(obj, functools.partial):
        wrapped_sig = _get_signature_of(obj.func)
        return _signature_get_partial(wrapped_sig, obj)

    if isfunction(obj) or _signature_is_functionlike(obj):
        # If it's a pure Python function, or an object that is duck type
        # of a Python function (Cython functions, for instance), then:
        return _signature_from_function(sigcls, obj,
                                        skip_bound_arg=skip_bound_arg,
                                        globals=globals, locals=locals, eval_str=eval_str)

    if _signature_is_builtin(obj):
        return _signature_from_builtin(sigcls, obj,
                                       skip_bound_arg=skip_bound_arg)

    if isinstance(obj, type):
        # obj is a class or a metaclass

        # First, let's see if it has an overloaded __call__ defined
        # in its metaclass
        call = _signature_get_user_defined_method(type(obj), '__call__')
        if call is not None:
            return _get_signature_of(call)

        new = _signature_get_user_defined_method(obj, '__new__')
        init = _signature_get_user_defined_method(obj, '__init__')

        # Go through the MRO and see if any class has user-defined
        # pure Python __new__ or __init__ method
        for base in obj.__mro__:
            # Now we check if the 'obj' class has an own '__new__' method
            if new is not None and '__new__' in base.__dict__:
                sig = _get_signature_of(new)
                if skip_bound_arg:
                    sig = _signature_bound_method(sig)
                return sig
            # or an own '__init__' method
            elif init is not None and '__init__' in base.__dict__:
                return _get_signature_of(init)

        # At this point we know, that `obj` is a class, with no user-
        # defined '__init__', '__new__', or class-level '__call__'

        for base in obj.__mro__[:-1]:
            # Since '__text_signature__' is implemented as a
            # descriptor that extracts text signature from the
            # class docstring, if 'obj' is derived from a builtin
            # class, its own '__text_signature__' may be 'None'.
            # Therefore, we go through the MRO (except the last
            # class in there, which is 'object') to find the first
            # class with non-empty text signature.
            try:
                text_sig = base.__text_signature__
            except AttributeError:
                pass
            else:
                if text_sig:
                    # If 'base' class has a __text_signature__ attribute:
                    # return a signature based on it
                    return _signature_fromstr(sigcls, base, text_sig)

        # No '__text_signature__' was found for the 'obj' class.
        # Last option is to check if its '__init__' is
        # object.__init__ or type.__init__.
        if type not in obj.__mro__:
            # We have a class (not metaclass), but no user-defined
            # __init__ or __new__ for it
            if (obj.__init__ is object.__init__ and
                obj.__new__ is object.__new__):
                # Return a signature of 'object' builtin.
                return sigcls.from_callable(object)
            else:
                raise ValueError(
                    'no signature found for builtin type {!r}'.format(obj))

    else:
        # An object with __call__
        call = getattr_static(type(obj), '__call__', None)
        if call is not None:
            try:
                text_sig = obj.__text_signature__
            except AttributeError:
                pass
            else:
                if text_sig:
                    return _signature_fromstr(sigcls, obj, text_sig)
            call = _descriptor_get(call, obj)
            return _get_signature_of(call)

    raise ValueError('callable {!r} is not supported by signature'.format(obj))


class _void:
    """A private marker - used in Parameter & Signature."""


class _empty:
    """Marker object for Signature.empty and Parameter.empty."""


class _ParameterKind(enum.IntEnum):
    POSITIONAL_ONLY = 'positional-only'
    POSITIONAL_OR_KEYWORD = 'positional or keyword'
    VAR_POSITIONAL = 'variadic positional'
    KEYWORD_ONLY = 'keyword-only'
    VAR_KEYWORD = 'variadic keyword'

    def __new__(cls, description):
        value = len(cls.__members__)
        member = int.__new__(cls, value)
        member._value_ = value
        member.description = description
        return member

    def __str__(self):
        return self.name

_POSITIONAL_ONLY         = _ParameterKind.POSITIONAL_ONLY
_POSITIONAL_OR_KEYWORD   = _ParameterKind.POSITIONAL_OR_KEYWORD
_VAR_POSITIONAL          = _ParameterKind.VAR_POSITIONAL
_KEYWORD_ONLY            = _ParameterKind.KEYWORD_ONLY
_VAR_KEYWORD             = _ParameterKind.VAR_KEYWORD


class Parameter:
    """Represents a parameter in a function signature.

    Has the following public attributes:

    * name : str
        The name of the parameter as a string.
    * default : object
        The default value for the parameter if specified.  If the
        parameter has no default value, this attribute is set to
        `Parameter.empty`.
    * annotation
        The annotation for the parameter if specified.  If the
        parameter has no annotation, this attribute is set to
        `Parameter.empty`.
    * kind : str
        Describes how argument values are bound to the parameter.
        Possible values: `Parameter.POSITIONAL_ONLY`,
        `Parameter.POSITIONAL_OR_KEYWORD`, `Parameter.VAR_POSITIONAL`,
        `Parameter.KEYWORD_ONLY`, `Parameter.VAR_KEYWORD`.
    """

    __slots__ = ('_name', '_kind', '_default', '_annotation')

    POSITIONAL_ONLY         = _POSITIONAL_ONLY
    POSITIONAL_OR_KEYWORD   = _POSITIONAL_OR_KEYWORD
    VAR_POSITIONAL          = _VAR_POSITIONAL
    KEYWORD_ONLY            = _KEYWORD_ONLY
    VAR_KEYWORD             = _VAR_KEYWORD

    empty = _empty

    def __init__(self, name, kind, *, default=_empty, annotation=_empty):
        try:
            self._kind = _ParameterKind(kind)
        except ValueError:
            raise ValueError(f'value {kind!r} is not a valid Parameter.kind')
        if default is not _empty:
            if self._kind in (_VAR_POSITIONAL, _VAR_KEYWORD):
                msg = '{} parameters cannot have default values'
                msg = msg.format(self._kind.description)
                raise ValueError(msg)
        self._default = default
        self._annotation = annotation

        if name is _empty:
            raise ValueError('name is a required attribute for Parameter')

        if not isinstance(name, str):
            msg = 'name must be a str, not a {}'.format(type(name).__name__)
            raise TypeError(msg)

        if name[0] == '.' and name[1:].isdigit():
            # These are implicit arguments generated by comprehensions. In
            # order to provide a friendlier interface to users, we recast
            # their name as "implicitN" and treat them as positional-only.
            # See issue 19611.
            if self._kind != _POSITIONAL_OR_KEYWORD:
                msg = (
                    'implicit arguments must be passed as '
                    'positional or keyword arguments, not {}'
                )
                msg = msg.format(self._kind.description)
                raise ValueError(msg)
            self._kind = _POSITIONAL_ONLY
            name = 'implicit{}'.format(name[1:])

        # It's possible for C functions to have a positional-only parameter
        # where the name is a keyword, so for compatibility we'll allow it.
        is_keyword = iskeyword(name) and self._kind is not _POSITIONAL_ONLY
        if is_keyword or not name.isidentifier():
            raise ValueError('{!r} is not a valid parameter name'.format(name))

        self._name = name

    def __reduce__(self):
        return (type(self),
                (self._name, self._kind),
                {'_default': self._default,
                 '_annotation': self._annotation})

    def __setstate__(self, state):
        self._default = state['_default']
        self._annotation = state['_annotation']

    @property
    def name(self):
        return self._name

    @property
    def default(self):
        return self._default

    @property
    def annotation(self):
        return self._annotation

    @property
    def kind(self):
        return self._kind

    def replace(self, *, name=_void, kind=_void,
                annotation=_void, default=_void):
        """Creates a customized copy of the Parameter."""

        if name is _void:
            name = self._name

        if kind is _void:
            kind = self._kind

        if annotation is _void:
            annotation = self._annotation

        if default is _void:
            default = self._default

        return type(self)(name, kind, default=default, annotation=annotation)

    def __str__(self):
        kind = self.kind
        formatted = self._name

        # Add annotation and default value
        if self._annotation is not _empty:
            formatted = '{}: {}'.format(formatted,
                                       formatannotation(self._annotation))

        if self._default is not _empty:
            if self._annotation is not _empty:
                formatted = '{} = {}'.format(formatted, repr(self._default))
            else:
                formatted = '{}={}'.format(formatted, repr(self._default))

        if kind == _VAR_POSITIONAL:
            formatted = '*' + formatted
        elif kind == _VAR_KEYWORD:
            formatted = '**' + formatted

        return formatted

    __replace__ = replace

    def __repr__(self):
        return '<{} "{}">'.format(self.__class__.__name__, self)

    def __hash__(self):
        return hash((self._name, self._kind, self._annotation, self._default))

    def __eq__(self, other):
        if self is other:
            return True
        if not isinstance(other, Parameter):
            return NotImplemented
        return (self._name == other._name and
                self._kind == other._kind and
                self._default == other._default and
                self._annotation == other._annotation)


class BoundArguments:
    """Result of `Signature.bind` call.  Holds the mapping of arguments
    to the function's parameters.

    Has the following public attributes:

    * arguments : dict
        An ordered mutable mapping of parameters' names to arguments' values.
        Does not contain arguments' default values.
    * signature : Signature
        The Signature object that created this instance.
    * args : tuple
        Tuple of positional arguments values.
    * kwargs : dict
        Dict of keyword arguments values.
    """

    __slots__ = ('arguments', '_signature', '__weakref__')

    def __init__(self, signature, arguments):
        self.arguments = arguments
        self._signature = signature

    @property
    def signature(self):
        return self._signature

    @property
    def args(self):
        args = []
        for param_name, param in self._signature.parameters.items():
            if param.kind in (_VAR_KEYWORD, _KEYWORD_ONLY):
                break

            try:
                arg = self.arguments[param_name]
            except KeyError:
                # We're done here. Other arguments
                # will be mapped in 'BoundArguments.kwargs'
                break
            else:
                if param.kind == _VAR_POSITIONAL:
                    # *args
                    args.extend(arg)
                else:
                    # plain argument
                    args.append(arg)

        return tuple(args)

    @property
    def kwargs(self):
        kwargs = {}
        kwargs_started = False
        for param_name, param in self._signature.parameters.items():
            if not kwargs_started:
                if param.kind in (_VAR_KEYWORD, _KEYWORD_ONLY):
                    kwargs_started = True
                else:
                    if param_name not in self.arguments:
                        kwargs_started = True
                        continue

            if not kwargs_started:
                continue

            try:
                arg = self.arguments[param_name]
            except KeyError:
                pass
            else:
                if param.kind == _VAR_KEYWORD:
                    # **kwargs
                    kwargs.update(arg)
                else:
                    # plain keyword argument
                    kwargs[param_name] = arg

        return kwargs

    def apply_defaults(self):
        """Set default values for missing arguments.

        For variable-positional arguments (*args) the default is an
        empty tuple.

        For variable-keyword arguments (**kwargs) the default is an
        empty dict.
        """
        arguments = self.arguments
        new_arguments = []
        for name, param in self._signature.parameters.items():
            try:
                new_arguments.append((name, arguments[name]))
            except KeyError:
                if param.default is not _empty:
                    val = param.default
                elif param.kind is _VAR_POSITIONAL:
                    val = ()
                elif param.kind is _VAR_KEYWORD:
                    val = {}
                else:
                    # This BoundArguments was likely produced by
                    # Signature.bind_partial().
                    continue
                new_arguments.append((name, val))
        self.arguments = dict(new_arguments)

    def __eq__(self, other):
        if self is other:
            return True
        if not isinstance(other, BoundArguments):
            return NotImplemented
        return (self.signature == other.signature and
                self.arguments == other.arguments)

    def __setstate__(self, state):
        self._signature = state['_signature']
        self.arguments = state['arguments']

    def __getstate__(self):
        return {'_signature': self._signature, 'arguments': self.arguments}

    def __repr__(self):
        args = []
        for arg, value in self.arguments.items():
            args.append('{}={!r}'.format(arg, value))
        return '<{} ({})>'.format(self.__class__.__name__, ', '.join(args))


class Signature:
    """A Signature object represents the overall signature of a function.
    It stores a Parameter object for each parameter accepted by the
    function, as well as information specific to the function itself.

    A Signature object has the following public attributes and methods:

    * parameters : OrderedDict
        An ordered mapping of parameters' names to the corresponding
        Parameter objects (keyword-only arguments are in the same order
        as listed in `code.co_varnames`).
    * return_annotation : object
        The annotation for the return type of the function if specified.
        If the function has no annotation for its return type, this
        attribute is set to `Signature.empty`.
    * bind(*args, **kwargs) -> BoundArguments
        Creates a mapping from positional and keyword arguments to
        parameters.
    * bind_partial(*args, **kwargs) -> BoundArguments
        Creates a partial mapping from positional and keyword arguments
        to parameters (simulating 'functools.partial' behavior.)
    """

    __slots__ = ('_return_annotation', '_parameters')

    _parameter_cls = Parameter
    _bound_arguments_cls = BoundArguments

    empty = _empty

    def __init__(self, parameters=None, *, return_annotation=_empty,
                 __validate_parameters__=True):
        """Constructs Signature from the given list of Parameter
        objects and 'return_annotation'.  All arguments are optional.
        """

        if parameters is None:
            params = OrderedDict()
        else:
            if __validate_parameters__:
                params = OrderedDict()
                top_kind = _POSITIONAL_ONLY
                seen_default = False

                for param in parameters:
                    kind = param.kind
                    name = param.name

                    if kind < top_kind:
                        msg = (
                            'wrong parameter order: {} parameter before {} '
                            'parameter'
                        )
                        msg = msg.format(top_kind.description,
                                         kind.description)
                        raise ValueError(msg)
                    elif kind > top_kind:
                        top_kind = kind

                    if kind in (_POSITIONAL_ONLY, _POSITIONAL_OR_KEYWORD):
                        if param.default is _empty:
                            if seen_default:
                                # No default for this parameter, but the
                                # previous parameter of had a default
                                msg = 'non-default argument follows default ' \
                                      'argument'
                                raise ValueError(msg)
                        else:
                            # There is a default for this parameter.
                            seen_default = True

                    if name in params:
                        msg = 'duplicate parameter name: {!r}'.format(name)
                        raise ValueError(msg)

                    params[name] = param
            else:
                params = OrderedDict((param.name, param) for param in parameters)

        self._parameters = types.MappingProxyType(params)
        self._return_annotation = return_annotation

    @classmethod
    def from_callable(cls, obj, *,
                      follow_wrapped=True, globals=None, locals=None, eval_str=False):
        """Constructs Signature for the given callable object."""
        return _signature_from_callable(obj, sigcls=cls,
                                        follow_wrapper_chains=follow_wrapped,
                                        globals=globals, locals=locals, eval_str=eval_str)

    @property
    def parameters(self):
        return self._parameters

    @property
    def return_annotation(self):
        return self._return_annotation

    def replace(self, *, parameters=_void, return_annotation=_void):
        """Creates a customized copy of the Signature.
        Pass 'parameters' and/or 'return_annotation' arguments
        to override them in the new copy.
        """

        if parameters is _void:
            parameters = self.parameters.values()

        if return_annotation is _void:
            return_annotation = self._return_annotation

        return type(self)(parameters,
                          return_annotation=return_annotation)

    __replace__ = replace

    def _hash_basis(self):
        params = tuple(param for param in self.parameters.values()
                             if param.kind != _KEYWORD_ONLY)

        kwo_params = {param.name: param for param in self.parameters.values()
                                        if param.kind == _KEYWORD_ONLY}

        return params, kwo_params, self.return_annotation

    def __hash__(self):
        params, kwo_params, return_annotation = self._hash_basis()
        kwo_params = frozenset(kwo_params.values())
        return hash((params, kwo_params, return_annotation))

    def __eq__(self, other):
        if self is other:
            return True
        if not isinstance(other, Signature):
            return NotImplemented
        return self._hash_basis() == other._hash_basis()

    def _bind(self, args, kwargs, *, partial=False):
        """Private method. Don't use directly."""

        arguments = {}

        parameters = iter(self.parameters.values())
        parameters_ex = ()
        arg_vals = iter(args)

        pos_only_param_in_kwargs = []

        while True:
            # Let's iterate through the positional arguments and corresponding
            # parameters
            try:
                arg_val = next(arg_vals)
            except StopIteration:
                # No more positional arguments
                try:
                    param = next(parameters)
                except StopIteration:
                    # No more parameters. That's it. Just need to check that
                    # we have no `kwargs` after this while loop
                    break
                else:
                    if param.kind == _VAR_POSITIONAL:
                        # That's OK, just empty *args.  Let's start parsing
                        # kwargs
                        break
                    elif param.name in kwargs:
                        if param.kind == _POSITIONAL_ONLY:
                            # Raise a TypeError once we are sure there is no
                            # **kwargs param later.
                            pos_only_param_in_kwargs.append(param)
                            continue
                        parameters_ex = (param,)
                        break
                    elif (param.kind == _VAR_KEYWORD or
                                                param.default is not _empty):
                        # That's fine too - we have a default value for this
                        # parameter.  So, lets start parsing `kwargs`, starting
                        # with the current parameter
                        parameters_ex = (param,)
                        break
                    else:
                        # No default, not VAR_KEYWORD, not VAR_POSITIONAL,
                        # not in `kwargs`
                        if partial:
                            parameters_ex = (param,)
                            break
                        else:
                            if param.kind == _KEYWORD_ONLY:
                                argtype = ' keyword-only'
                            else:
                                argtype = ''
                            msg = 'missing a required{argtype} argument: {arg!r}'
                            msg = msg.format(arg=param.name, argtype=argtype)
                            raise TypeError(msg) from None
            else:
                # We have a positional argument to process
                try:
                    param = next(parameters)
                except StopIteration:
                    raise TypeError('too many positional arguments') from None
                else:
                    if param.kind in (_VAR_KEYWORD, _KEYWORD_ONLY):
                        # Looks like we have no parameter for this positional
                        # argument
                        raise TypeError(
                            'too many positional arguments') from None

                    if param.kind == _VAR_POSITIONAL:
                        # We have an '*args'-like argument, let's fill it with
                        # all positional arguments we have left and move on to
                        # the next phase
                        values = [arg_val]
                        values.extend(arg_vals)
                        arguments[param.name] = tuple(values)
                        break

                    if param.name in kwargs and param.kind != _POSITIONAL_ONLY:
                        raise TypeError(
                            'multiple values for argument {arg!r}'.format(
                                arg=param.name)) from None

                    arguments[param.name] = arg_val

        # Now, we iterate through the remaining parameters to process
        # keyword arguments
        kwargs_param = None
        for param in itertools.chain(parameters_ex, parameters):
            if param.kind == _VAR_KEYWORD:
                # Memorize that we have a '**kwargs'-like parameter
                kwargs_param = param
                continue

            if param.kind == _VAR_POSITIONAL:
                # Named arguments don't refer to '*args'-like parameters.
                # We only arrive here if the positional arguments ended
                # before reaching the last parameter before *args.
                continue

            param_name = param.name
            try:
                arg_val = kwargs.pop(param_name)
            except KeyError:
                # We have no value for this parameter.  It's fine though,
                # if it has a default value, or it is an '*args'-like
                # parameter, left alone by the processing of positional
                # arguments.
                if (not partial and param.kind != _VAR_POSITIONAL and
                                                    param.default is _empty):
                    raise TypeError('missing a required argument: {arg!r}'. \
                                    format(arg=param_name)) from None

            else:
                arguments[param_name] = arg_val

        if kwargs:
            if kwargs_param is not None:
                # Process our '**kwargs'-like parameter
                arguments[kwargs_param.name] = kwargs
            elif pos_only_param_in_kwargs:
                raise TypeError(
                    'got some positional-only arguments passed as '
                    'keyword arguments: {arg!r}'.format(
                        arg=', '.join(
                            param.name
                            for param in pos_only_param_in_kwargs
                        ),
                    ),
                )
            else:
                raise TypeError(
                    'got an unexpected keyword argument {arg!r}'.format(
                        arg=next(iter(kwargs))))

        return self._bound_arguments_cls(self, arguments)

    def bind(self, /, *args, **kwargs):
        """Get a BoundArguments object, that maps the passed `args`
        and `kwargs` to the function's signature.  Raises `TypeError`
        if the passed arguments can not be bound.
        """
        return self._bind(args, kwargs)

    def bind_partial(self, /, *args, **kwargs):
        """Get a BoundArguments object, that partially maps the
        passed `args` and `kwargs` to the function's signature.
        Raises `TypeError` if the passed arguments can not be bound.
        """
        return self._bind(args, kwargs, partial=True)

    def __reduce__(self):
        return (type(self),
                (tuple(self._parameters.values()),),
                {'_return_annotation': self._return_annotation})

    def __setstate__(self, state):
        self._return_annotation = state['_return_annotation']

    def __repr__(self):
        return '<{} {}>'.format(self.__class__.__name__, self)

    def __str__(self):
        return self.format()

    def format(self, *, max_width=None):
        """Create a string representation of the Signature object.

        If *max_width* integer is passed,
        signature will try to fit into the *max_width*.
        If signature is longer than *max_width*,
        all parameters will be on separate lines.
        """
        result = []
        render_pos_only_separator = False
        render_kw_only_separator = True
        for param in self.parameters.values():
            formatted = str(param)

            kind = param.kind

            if kind == _POSITIONAL_ONLY:
                render_pos_only_separator = True
            elif render_pos_only_separator:
                # It's not a positional-only parameter, and the flag
                # is set to 'True' (there were pos-only params before.)
                result.append('/')
                render_pos_only_separator = False

            if kind == _VAR_POSITIONAL:
                # OK, we have an '*args'-like parameter, so we won't need
                # a '*' to separate keyword-only arguments
                render_kw_only_separator = False
            elif kind == _KEYWORD_ONLY and render_kw_only_separator:
                # We have a keyword-only parameter to render and we haven't
                # rendered an '*args'-like parameter before, so add a '*'
                # separator to the parameters list ("foo(arg1, *, arg2)" case)
                result.append('*')
                # This condition should be only triggered once, so
                # reset the flag
                render_kw_only_separator = False

            result.append(formatted)

        if render_pos_only_separator:
            # There were only positional-only parameters, hence the
            # flag was not reset to 'False'
            result.append('/')

        rendered = '({})'.format(', '.join(result))
        if max_width is not None and len(rendered) > max_width:
            rendered = '(\n    {}\n)'.format(',\n    '.join(result))

        if self.return_annotation is not _empty:
            anno = formatannotation(self.return_annotation)
            rendered += ' -> {}'.format(anno)

        return rendered


def signature(obj, *, follow_wrapped=True, globals=None, locals=None, eval_str=False):
    """Get a signature object for the passed callable."""
    return Signature.from_callable(obj, follow_wrapped=follow_wrapped,
                                   globals=globals, locals=locals, eval_str=eval_str)


class BufferFlags(enum.IntFlag):
    SIMPLE = 0x0
    WRITABLE = 0x1
    FORMAT = 0x4
    ND = 0x8
    STRIDES = 0x10 | ND
    C_CONTIGUOUS = 0x20 | STRIDES
    F_CONTIGUOUS = 0x40 | STRIDES
    ANY_CONTIGUOUS = 0x80 | STRIDES
    INDIRECT = 0x100 | STRIDES
    CONTIG = ND | WRITABLE
    CONTIG_RO = ND
    STRIDED = STRIDES | WRITABLE
    STRIDED_RO = STRIDES
    RECORDS = STRIDES | WRITABLE | FORMAT
    RECORDS_RO = STRIDES | FORMAT
    FULL = INDIRECT | WRITABLE | FORMAT
    FULL_RO = INDIRECT | FORMAT
    READ = 0x100
    WRITE = 0x200


def _main():
    """ Logic for inspecting an object given at command line """
    import argparse
    import importlib

    parser = argparse.ArgumentParser()
    parser.add_argument(
        'object',
         help="The object to be analysed. "
              "It supports the 'module:qualname' syntax")
    parser.add_argument(
        '-d', '--details', action='store_true',
        help='Display info about the module rather than its source code')

    args = parser.parse_args()

    target = args.object
    mod_name, has_attrs, attrs = target.partition(":")
    try:
        obj = module = importlib.import_module(mod_name)
    except Exception as exc:
        msg = "Failed to import {} ({}: {})".format(mod_name,
                                                    type(exc).__name__,
                                                    exc)
        print(msg, file=sys.stderr)
        sys.exit(2)

    if has_attrs:
        parts = attrs.split(".")
        obj = module
        for part in parts:
            obj = getattr(obj, part)

    if module.__name__ in sys.builtin_module_names:
        print("Can't get info for builtin modules.", file=sys.stderr)
        sys.exit(1)

    if args.details:
        print('Target: {}'.format(target))
        print('Origin: {}'.format(getsourcefile(module)))
        print('Cached: {}'.format(module.__cached__))
        if obj is module:
            print('Loader: {}'.format(repr(module.__loader__)))
            if hasattr(module, '__path__'):
                print('Submodule search path: {}'.format(module.__path__))
        else:
            try:
                __, lineno = findsource(obj)
            except Exception:
                pass
            else:
                print('Line: {}'.format(lineno))

        print('\n')
    else:
        print(getsource(obj))


if __name__ == "__main__":
    _main()
```
