## Supplementary software v0.2.1 for "Virtual control arms for paediatric myopia trials: external validation of axial-elongation models": io.py

```
"""The io module provides the Python interfaces to stream handling. The
builtin open function is defined in this module.

At the top of the I/O hierarchy is the abstract base class IOBase. It
defines the basic interface to a stream. Note, however, that there is no
separation between reading and writing to streams; implementations are
allowed to raise an OSError if they do not support a given operation.

Extending IOBase is RawIOBase which deals simply with the reading and
writing of raw bytes to a stream. FileIO subclasses RawIOBase to provide
an interface to OS files.

BufferedIOBase deals with buffering on a raw byte stream (RawIOBase). Its
subclasses, BufferedWriter, BufferedReader, and BufferedRWPair buffer
streams that are readable, writable, and both respectively.
BufferedRandom provides a buffered interface to random access
streams. BytesIO is a simple stream of in-memory bytes.

Another IOBase subclass, TextIOBase, deals with the encoding and decoding
of streams into text. TextIOWrapper, which extends it, is a buffered text
interface to a buffered raw stream (`BufferedIOBase`). Finally, StringIO
is an in-memory stream for text.

Argument names are not part of the specification, and only the arguments
of open() are intended to be used as keyword arguments.

data:

DEFAULT_BUFFER_SIZE

   An int containing the default buffer size used by the module's buffered
   I/O classes. open() uses the file's blksize (as obtained by os.stat) if
   possible.
"""
# New I/O library conforming to PEP 3116.

__author__ = ("Guido van Rossum <guido@python.org>, "
              "Mike Verdone <mike.verdone@gmail.com>, "
              "Mark Russell <mark.russell@zen.co.uk>, "
              "Antoine Pitrou <solipsis@pitrou.net>, "
              "Amaury Forgeot d'Arc <amauryfa@gmail.com>, "
              "Benjamin Peterson <benjamin@python.org>")

__all__ = ["BlockingIOError", "open", "open_code", "IOBase", "RawIOBase",
           "FileIO", "BytesIO", "StringIO", "BufferedIOBase",
           "BufferedReader", "BufferedWriter", "BufferedRWPair",
           "BufferedRandom", "TextIOBase", "TextIOWrapper",
           "UnsupportedOperation", "SEEK_SET", "SEEK_CUR", "SEEK_END",
           "DEFAULT_BUFFER_SIZE", "text_encoding", "IncrementalNewlineDecoder"]


import _io
import abc

from _io import (DEFAULT_BUFFER_SIZE, BlockingIOError, UnsupportedOperation,
                 open, open_code, FileIO, BytesIO, StringIO, BufferedReader,
                 BufferedWriter, BufferedRWPair, BufferedRandom,
                 IncrementalNewlineDecoder, text_encoding, TextIOWrapper)


# Pretend this exception was created here.
UnsupportedOperation.__module__ = "io"

# for seek()
SEEK_SET = 0
SEEK_CUR = 1
SEEK_END = 2

# Declaring ABCs in C is tricky so we do it here.
# Method descriptions and default implementations are inherited from the C
# version however.
class IOBase(_io._IOBase, metaclass=abc.ABCMeta):
    __doc__ = _io._IOBase.__doc__

class RawIOBase(_io._RawIOBase, IOBase):
    __doc__ = _io._RawIOBase.__doc__

class BufferedIOBase(_io._BufferedIOBase, IOBase):
    __doc__ = _io._BufferedIOBase.__doc__

class TextIOBase(_io._TextIOBase, IOBase):
    __doc__ = _io._TextIOBase.__doc__

RawIOBase.register(FileIO)

for klass in (BytesIO, BufferedReader, BufferedWriter, BufferedRandom,
              BufferedRWPair):
    BufferedIOBase.register(klass)

for klass in (StringIO, TextIOWrapper):
    TextIOBase.register(klass)
del klass

try:
    from _io import _WindowsConsoleIO
except ImportError:
    pass
else:
    RawIOBase.register(_WindowsConsoleIO)
```
