## Supplementary software v0.2.1 for "Virtual control arms for paediatric myopia trials: external validation of axial-elongation models": ipaddress.py

```
# Copyright 2007 Google Inc.
#  Licensed to PSF under a Contributor Agreement.

"""A fast, lightweight IPv4/IPv6 manipulation library in Python.

This library is used to create/poke/manipulate IPv4 and IPv6 addresses
and networks.

"""

__version__ = '1.0'


import functools

IPV4LENGTH = 32
IPV6LENGTH = 128


class AddressValueError(ValueError):
    """A Value Error related to the address."""


class NetmaskValueError(ValueError):
    """A Value Error related to the netmask."""


def ip_address(address):
    """Take an IP string/int and return an object of the correct type.

    Args:
        address: A string or integer, the IP address.  Either IPv4 or
          IPv6 addresses may be supplied; integers less than 2**32 will
          be considered to be IPv4 by default.

    Returns:
        An IPv4Address or IPv6Address object.

    Raises:
        ValueError: if the *address* passed isn't either a v4 or a v6
          address

    """
    try:
        return IPv4Address(address)
    except (AddressValueError, NetmaskValueError):
        pass

    try:
        return IPv6Address(address)
    except (AddressValueError, NetmaskValueError):
        pass

    raise ValueError(f'{address!r} does not appear to be an IPv4 or IPv6 address')


def ip_network(address, strict=True):
    """Take an IP string/int and return an object of the correct type.

    Args:
        address: A string or integer, the IP network.  Either IPv4 or
          IPv6 networks may be supplied; integers less than 2**32 will
          be considered to be IPv4 by default.

    Returns:
        An IPv4Network or IPv6Network object.

    Raises:
        ValueError: if the string passed isn't either a v4 or a v6
          address. Or if the network has host bits set.

    """
    try:
        return IPv4Network(address, strict)
    except (AddressValueError, NetmaskValueError):
        pass

    try:
        return IPv6Network(address, strict)
    except (AddressValueError, NetmaskValueError):
        pass

    raise ValueError(f'{address!r} does not appear to be an IPv4 or IPv6 network')


def ip_interface(address):
    """Take an IP string/int and return an object of the correct type.

    Args:
        address: A string or integer, the IP address.  Either IPv4 or
          IPv6 addresses may be supplied; integers less than 2**32 will
          be considered to be IPv4 by default.

    Returns:
        An IPv4Interface or IPv6Interface object.

    Raises:
        ValueError: if the string passed isn't either a v4 or a v6
          address.

    Notes:
        The IPv?Interface classes describe an Address on a particular
        Network, so they're basically a combination of both the Address
        and Network classes.

    """
    try:
        return IPv4Interface(address)
    except (AddressValueError, NetmaskValueError):
        pass

    try:
        return IPv6Interface(address)
    except (AddressValueError, NetmaskValueError):
        pass

    raise ValueError(f'{address!r} does not appear to be an IPv4 or IPv6 interface')


def v4_int_to_packed(address):
    """Represent an address as 4 packed bytes in network (big-endian) order.

    Args:
        address: An integer representation of an IPv4 IP address.

    Returns:
        The integer address packed as 4 bytes in network (big-endian) order.

    Raises:
        ValueError: If the integer is negative or too large to be an
          IPv4 IP address.

    """
    try:
        return address.to_bytes(4)  # big endian
    except OverflowError:
        raise ValueError("Address negative or too large for IPv4")


def v6_int_to_packed(address):
    """Represent an address as 16 packed bytes in network (big-endian) order.

    Args:
        address: An integer representation of an IPv6 IP address.

    Returns:
        The integer address packed as 16 bytes in network (big-endian) order.

    """
    try:
        return address.to_bytes(16)  # big endian
    except OverflowError:
        raise ValueError("Address negative or too large for IPv6")


def _split_optional_netmask(address):
    """Helper to split the netmask and raise AddressValueError if needed"""
    addr = str(address).split('/')
    if len(addr) > 2:
        raise AddressValueError(f"Only one '/' permitted in {address!r}")
    return addr


def _find_address_range(addresses):
    """Find a sequence of sorted deduplicated IPv#Address.

    Args:
        addresses: a list of IPv#Address objects.

    Yields:
        A tuple containing the first and last IP addresses in the sequence.

    """
    it = iter(addresses)
    first = last = next(it)
    for ip in it:
        if ip._ip != last._ip + 1:
            yield first, last
            first = ip
        last = ip
    yield first, last


def _count_righthand_zero_bits(number, bits):
    """Count the number of zero bits on the right hand side.

    Args:
        number: an integer.
        bits: maximum number of bits to count.

    Returns:
        The number of zero bits on the right hand side of the number.

    """
    if number == 0:
        return bits
    return min(bits, (~number & (number-1)).bit_length())


def summarize_address_range(first, last):
    """Summarize a network range given the first and last IP addresses.

    Example:
        >>> list(summarize_address_range(IPv4Address('192.0.2.0'),
        ...                              IPv4Address('192.0.2.130')))
        ...                                #doctest: +NORMALIZE_WHITESPACE
        [IPv4Network('192.0.2.0/25'), IPv4Network('192.0.2.128/31'),
         IPv4Network('192.0.2.130/32')]

    Args:
        first: the first IPv4Address or IPv6Address in the range.
        last: the last IPv4Address or IPv6Address in the range.

    Returns:
        An iterator of the summarized IPv(4|6) network objects.

    Raise:
        TypeError:
            If the first and last objects are not IP addresses.
            If the first and last objects are not the same version.
        ValueError:
            If the last object is not greater than the first.
            If the version of the first address is not 4 or 6.

    """
    if (not (isinstance(first, _BaseAddress) and
             isinstance(last, _BaseAddress))):
        raise TypeError('first and last must be IP addresses, not networks')
    if first.version != last.version:
        raise TypeError("%s and %s are not of the same version" % (
                         first, last))
    if first > last:
        raise ValueError('last IP address must be greater than first')

    if first.version == 4:
        ip = IPv4Network
    elif first.version == 6:
        ip = IPv6Network
    else:
        raise ValueError('unknown IP version')

    ip_bits = first._max_prefixlen
    first_int = first._ip
    last_int = last._ip
    while first_int <= last_int:
        nbits = min(_count_righthand_zero_bits(first_int, ip_bits),
                    (last_int - first_int + 1).bit_length() - 1)
        net = ip((first_int, ip_bits - nbits))
        yield net
        first_int += 1 << nbits
        if first_int - 1 == ip._ALL_ONES:
            break


def _collapse_addresses_internal(addresses):
    """Loops through the addresses, collapsing concurrent netblocks.

    Example:

        ip1 = IPv4Network('192.0.2.0/26')
        ip2 = IPv4Network('192.0.2.64/26')
        ip3 = IPv4Network('192.0.2.128/26')
        ip4 = IPv4Network('192.0.2.192/26')

        _collapse_addresses_internal([ip1, ip2, ip3, ip4]) ->
          [IPv4Network('192.0.2.0/24')]

        This shouldn't be called directly; it is called via
          collapse_addresses([]).

    Args:
        addresses: A list of IPv4Network's or IPv6Network's

    Returns:
        A list of IPv4Network's or IPv6Network's depending on what we were
        passed.

    """
    # First merge
    to_merge = list(addresses)
    subnets = {}
    while to_merge:
        net = to_merge.pop()
        supernet = net.supernet()
        existing = subnets.get(supernet)
        if existing is None:
            subnets[supernet] = net
        elif existing != net:
            # Merge consecutive subnets
            del subnets[supernet]
            to_merge.append(supernet)
    # Then iterate over resulting networks, skipping subsumed subnets
    last = None
    for net in sorted(subnets.values()):
        if last is not None:
            # Since they are sorted, last.network_address <= net.network_address
            # is a given.
            if last.broadcast_address >= net.broadcast_address:
                continue
        yield net
        last = net


def collapse_addresses(addresses):
    """Collapse a list of IP objects.

    Example:
        collapse_addresses([IPv4Network('192.0.2.0/25'),
                            IPv4Network('192.0.2.128/25')]) ->
                           [IPv4Network('192.0.2.0/24')]

    Args:
        addresses: An iterable of IPv4Network or IPv6Network objects.

    Returns:
        An iterator of the collapsed IPv(4|6)Network objects.

    Raises:
        TypeError: If passed a list of mixed version objects.

    """
    addrs = []
    ips = []
    nets = []

    # split IP addresses and networks
    for ip in addresses:
        if isinstance(ip, _BaseAddress):
            if ips and ips[-1]._version != ip._version:
                raise TypeError("%s and %s are not of the same version" % (
                                 ip, ips[-1]))
            ips.append(ip)
        elif ip._prefixlen == ip._max_prefixlen:
            if ips and ips[-1]._version != ip._version:
                raise TypeError("%s and %s are not of the same version" % (
                                 ip, ips[-1]))
            try:
                ips.append(ip.ip)
            except AttributeError:
                ips.append(ip.network_address)
        else:
            if nets and nets[-1]._version != ip._version:
                raise TypeError("%s and %s are not of the same version" % (
                                 ip, nets[-1]))
            nets.append(ip)

    # sort and dedup
    ips = sorted(set(ips))

    # find consecutive address ranges in the sorted sequence and summarize them
    if ips:
        for first, last in _find_address_range(ips):
            addrs.extend(summarize_address_range(first, last))

    return _collapse_addresses_internal(addrs + nets)


def get_mixed_type_key(obj):
    """Return a key suitable for sorting between networks and addresses.

    Address and Network objects are not sortable by default; they're
    fundamentally different so the expression

        IPv4Address('192.0.2.0') <= IPv4Network('192.0.2.0/24')

    doesn't make any sense.  There are some times however, where you may wish
    to have ipaddress sort these for you anyway. If you need to do this, you
    can use this function as the key= argument to sorted().

    Args:
      obj: either a Network or Address object.
    Returns:
      appropriate key.

    """
    if isinstance(obj, _BaseNetwork):
        return obj._get_networks_key()
    elif isinstance(obj, _BaseAddress):
        return obj._get_address_key()
    return NotImplemented


class _IPAddressBase:

    """The mother class."""

    __slots__ = ()

    @property
    def exploded(self):
        """Return the longhand version of the IP address as a string."""
        return self._explode_shorthand_ip_string()

    @property
    def compressed(self):
        """Return the shorthand version of the IP address as a string."""
        return str(self)

    @property
    def reverse_pointer(self):
        """The name of the reverse DNS pointer for the IP address, e.g.:
            >>> ipaddress.ip_address("127.0.0.1").reverse_pointer
            '1.0.0.127.in-addr.arpa'
            >>> ipaddress.ip_address("2001:db8::1").reverse_pointer
            '1.0.0.0.0.0.0.0.0.0.0.0.0.0.0.0.0.0.0.0.0.0.0.0.8.b.d.0.1.0.0.2.ip6.arpa'

        """
        return self._reverse_pointer()

    @property
    def version(self):
        msg = '%200s has no version specified' % (type(self),)
        raise NotImplementedError(msg)

    def _check_int_address(self, address):
        if address < 0:
            msg = "%d (< 0) is not permitted as an IPv%d address"
            raise AddressValueError(msg % (address, self._version))
        if address > self._ALL_ONES:
            msg = "%d (>= 2**%d) is not permitted as an IPv%d address"
            raise AddressValueError(msg % (address, self._max_prefixlen,
                                           self._version))

    def _check_packed_address(self, address, expected_len):
        address_len = len(address)
        if address_len != expected_len:
            msg = "%r (len %d != %d) is not permitted as an IPv%d address"
            raise AddressValueError(msg % (address, address_len,
                                           expected_len, self._version))

    @classmethod
    def _ip_int_from_prefix(cls, prefixlen):
        """Turn the prefix length into a bitwise netmask

        Args:
            prefixlen: An integer, the prefix length.

        Returns:
            An integer.

        """
        return cls._ALL_ONES ^ (cls._ALL_ONES >> prefixlen)

    @classmethod
    def _prefix_from_ip_int(cls, ip_int):
        """Return prefix length from the bitwise netmask.

        Args:
            ip_int: An integer, the netmask in expanded bitwise format

        Returns:
            An integer, the prefix length.

        Raises:
            ValueError: If the input intermingles zeroes & ones
        """
        trailing_zeroes = _count_righthand_zero_bits(ip_int,
                                                     cls._max_prefixlen)
        prefixlen = cls._max_prefixlen - trailing_zeroes
        leading_ones = ip_int >> trailing_zeroes
        all_ones = (1 << prefixlen) - 1
        if leading_ones != all_ones:
            byteslen = cls._max_prefixlen // 8
            details = ip_int.to_bytes(byteslen, 'big')
            msg = 'Netmask pattern %r mixes zeroes & ones'
            raise ValueError(msg % details)
        return prefixlen

    @classmethod
    def _report_invalid_netmask(cls, netmask_str):
        msg = '%r is not a valid netmask' % netmask_str
        raise NetmaskValueError(msg) from None

    @classmethod
    def _prefix_from_prefix_string(cls, prefixlen_str):
        """Return prefix length from a numeric string

        Args:
            prefixlen_str: The string to be converted

        Returns:
            An integer, the prefix length.

        Raises:
            NetmaskValueError: If the input is not a valid netmask
        """
        # int allows a leading +/- as well as surrounding whitespace,
        # so we ensure that isn't the case
        if not (prefixlen_str.isascii() and prefixlen_str.isdigit()):
            cls._report_invalid_netmask(prefixlen_str)
        try:
            prefixlen = int(prefixlen_str)
        except ValueError:
            cls._report_invalid_netmask(prefixlen_str)
        if not (0 <= prefixlen <= cls._max_prefixlen):
            cls._report_invalid_netmask(prefixlen_str)
        return prefixlen

    @classmethod
    def _prefix_from_ip_string(cls, ip_str):
        """Turn a netmask/hostmask string into a prefix length

        Args:
            ip_str: The netmask/hostmask to be converted

        Returns:
            An integer, the prefix length.

        Raises:
            NetmaskValueError: If the input is not a valid netmask/hostmask
        """
        # Parse the netmask/hostmask like an IP address.
        try:
            ip_int = cls._ip_int_from_string(ip_str)
        except AddressValueError:
            cls._report_invalid_netmask(ip_str)

        # Try matching a netmask (this would be /1*0*/ as a bitwise regexp).
        # Note that the two ambiguous cases (all-ones and all-zeroes) are
        # treated as netmasks.
        try:
            return cls._prefix_from_ip_int(ip_int)
        except ValueError:
            pass

        # Invert the bits, and try matching a /0+1+/ hostmask instead.
        ip_int ^= cls._ALL_ONES
        try:
            return cls._prefix_from_ip_int(ip_int)
        except ValueError:
            cls._report_invalid_netmask(ip_str)

    @classmethod
    def _split_addr_prefix(cls, address):
        """Helper function to parse address of Network/Interface.

        Arg:
            address: Argument of Network/Interface.

        Returns:
            (addr, prefix) tuple.
        """
        # a packed address or integer
        if isinstance(address, (bytes, int)):
            return address, cls._max_prefixlen

        if not isinstance(address, tuple):
            # Assume input argument to be string or any object representation
            # which converts into a formatted IP prefix string.
            address = _split_optional_netmask(address)

        # Constructing from a tuple (addr, [mask])
        if len(address) > 1:
            return address
        return address[0], cls._max_prefixlen

    def __reduce__(self):
        return self.__class__, (str(self),)


_address_fmt_re = None

@functools.total_ordering
class _BaseAddress(_IPAddressBase):

    """A generic IP object.

    This IP class contains the version independent methods which are
    used by single IP addresses.
    """

    __slots__ = ()

    def __int__(self):
        return self._ip

    def __eq__(self, other):
        try:
            return (self._ip == other._ip
                    and self._version == other._version)
        except AttributeError:
            return NotImplemented

    def __lt__(self, other):
        if not isinstance(other, _BaseAddress):
            return NotImplemented
        if self._version != other._version:
            raise TypeError('%s and %s are not of the same version' % (
                             self, other))
        if self._ip != other._ip:
            return self._ip < other._ip
        return False

    # Shorthand for Integer addition and subtraction. This is not
    # meant to ever support addition/subtraction of addresses.
    def __add__(self, other):
        if not isinstance(other, int):
            return NotImplemented
        return self.__class__(int(self) + other)

    def __sub__(self, other):
        if not isinstance(other, int):
            return NotImplemented
        return self.__class__(int(self) - other)

    def __repr__(self):
        return '%s(%r)' % (self.__class__.__name__, str(self))

    def __str__(self):
        return str(self._string_from_ip_int(self._ip))

    def __hash__(self):
        return hash(hex(int(self._ip)))

    def _get_address_key(self):
        return (self._version, self)

    def __reduce__(self):
        return self.__class__, (self._ip,)

    def __format__(self, fmt):
        """Returns an IP address as a formatted string.

        Supported presentation types are:
        's': returns the IP address as a string (default)
        'b': converts to binary and returns a zero-padded string
        'X' or 'x': converts to upper- or lower-case hex and returns a zero-padded string
        'n': the same as 'b' for IPv4 and 'x' for IPv6

        For binary and hex presentation types, the alternate form specifier
        '#' and the grouping option '_' are supported.
        """

        # Support string formatting
        if not fmt or fmt[-1] == 's':
            return format(str(self), fmt)

        # From here on down, support for 'bnXx'
        global _address_fmt_re
        if _address_fmt_re is None:
            import re
            _address_fmt_re = re.compile('(#?)(_?)([xbnX])')

        m = _address_fmt_re.fullmatch(fmt)
        if not m:
            return super().__format__(fmt)

        alternate, grouping, fmt_base = m.groups()

        # Set some defaults
        if fmt_base == 'n':
            if self._version == 4:
                fmt_base = 'b'  # Binary is default for ipv4
            else:
                fmt_base = 'x'  # Hex is default for ipv6

        if fmt_base == 'b':
            padlen = self._max_prefixlen
        else:
            padlen = self._max_prefixlen // 4

        if grouping:
            padlen += padlen // 4 - 1

        if alternate:
            padlen += 2  # 0b or 0x

        return format(int(self), f'{alternate}0{padlen}{grouping}{fmt_base}')


@functools.total_ordering
class _BaseNetwork(_IPAddressBase):
    """A generic IP network object.

    This IP class contains the version independent methods which are
    used by networks.
    """

    def __repr__(self):
        return '%s(%r)' % (self.__class__.__name__, str(self))

    def __str__(self):
        return '%s/%d' % (self.network_address, self.prefixlen)

    def hosts(self):
        """Generate Iterator over usable hosts in a network.

        This is like __iter__ except it doesn't return the network
        or broadcast addresses.

        """
        network = int(self.network_address)
        broadcast = int(self.broadcast_address)
        for x in range(network + 1, broadcast):
            yield self._address_class(x)

    def __iter__(self):
        network = int(self.network_address)
        broadcast = int(self.broadcast_address)
        for x in range(network, broadcast + 1):
            yield self._address_class(x)

    def __getitem__(self, n):
        network = int(self.network_address)
        broadcast = int(self.broadcast_address)
        if n >= 0:
            if network + n > broadcast:
                raise IndexError('address out of range')
            return self._address_class(network + n)
        else:
            n += 1
            if broadcast + n < network:
                raise IndexError('address out of range')
            return self._address_class(broadcast + n)

    def __lt__(self, other):
        if not isinstance(other, _BaseNetwork):
            return NotImplemented
        if self._version != other._version:
            raise TypeError('%s and %s are not of the same version' % (
                             self, other))
        if self.network_address != other.network_address:
            return self.network_address < other.network_address
        if self.netmask != other.netmask:
            return self.netmask < other.netmask
        return False

    def __eq__(self, other):
        try:
            return (self._version == other._version and
                    self.network_address == other.network_address and
                    int(self.netmask) == int(other.netmask))
        except AttributeError:
            return NotImplemented

    def __hash__(self):
        return hash(int(self.network_address) ^ int(self.netmask))

    def __contains__(self, other):
        # always false if one is v4 and the other is v6.
        if self._version != other._version:
            return False
        # dealing with another network.
        if isinstance(other, _BaseNetwork):
            return False
        # dealing with another address
        else:
            # address
            return other._ip & self.netmask._ip == self.network_address._ip

    def overlaps(self, other):
        """Tell if self is partly contained in other."""
        return self.network_address in other or (
            self.broadcast_address in other or (
                other.network_address in self or (
                    other.broadcast_address in self)))

    @functools.cached_property
    def broadcast_address(self):
        return self._address_class(int(self.network_address) |
                                   int(self.hostmask))

    @functools.cached_property
    def hostmask(self):
        return self._address_class(int(self.netmask) ^ self._ALL_ONES)

    @property
    def with_prefixlen(self):
        return '%s/%d' % (self.network_address, self._prefixlen)

    @property
    def with_netmask(self):
        return '%s/%s' % (self.network_address, self.netmask)

    @property
    def with_hostmask(self):
        return '%s/%s' % (self.network_address, self.hostmask)

    @property
    def num_addresses(self):
        """Number of hosts in the current subnet."""
        return int(self.broadcast_address) - int(self.network_address) + 1

    @property
    def _address_class(self):
        # Returning bare address objects (rather than interfaces) allows for
        # more consistent behaviour across the network address, broadcast
        # address and individual host addresses.
        msg = '%200s has no associated address class' % (type(self),)
        raise NotImplementedError(msg)

    @property
    def prefixlen(self):
        return self._prefixlen

    def address_exclude(self, other):
        """Remove an address from a larger block.

        For example:

            addr1 = ip_network('192.0.2.0/28')
            addr2 = ip_network('192.0.2.1/32')
            list(addr1.address_exclude(addr2)) =
                [IPv4Network('192.0.2.0/32'), IPv4Network('192.0.2.2/31'),
                 IPv4Network('192.0.2.4/30'), IPv4Network('192.0.2.8/29')]

        or IPv6:

            addr1 = ip_network('2001:db8::1/32')
            addr2 = ip_network('2001:db8::1/128')
            list(addr1.address_exclude(addr2)) =
                [ip_network('2001:db8::1/128'),
                 ip_network('2001:db8::2/127'),
                 ip_network('2001:db8::4/126'),
                 ip_network('2001:db8::8/125'),
                 ...
                 ip_network('2001:db8:8000::/33')]

        Args:
            other: An IPv4Network or IPv6Network object of the same type.

        Returns:
            An iterator of the IPv(4|6)Network objects which is self
            minus other.

        Raises:
            TypeError: If self and other are of differing address
              versions, or if other is not a network object.
            ValueError: If other is not completely contained by self.

        """
        if not self._version == other._version:
            raise TypeError("%s and %s are not of the same version" % (
                             self, other))

        if not isinstance(other, _BaseNetwork):
            raise TypeError("%s is not a network object" % other)

        if not other.subnet_of(self):
            raise ValueError('%s not contained in %s' % (other, self))
        if other == self:
            return

        # Make sure we're comparing the network of other.
        other = other.__class__('%s/%s' % (other.network_address,
                                           other.prefixlen))

        s1, s2 = self.subnets()
        while s1 != other and s2 != other:
            if other.subnet_of(s1):
                yield s2
                s1, s2 = s1.subnets()
            elif other.subnet_of(s2):
                yield s1
                s1, s2 = s2.subnets()
            else:
                # If we got here, there's a bug somewhere.
                raise AssertionError('Error performing exclusion: '
                                     's1: %s s2: %s other: %s' %
                                     (s1, s2, other))
        if s1 == other:
            yield s2
        elif s2 == other:
            yield s1
        else:
            # If we got here, there's a bug somewhere.
            raise AssertionError('Error performing exclusion: '
                                 's1: %s s2: %s other: %s' %
                                 (s1, s2, other))

    def compare_networks(self, other):
        """Compare two IP objects.

        This is only concerned about the comparison of the integer
        representation of the network addresses.  This means that the
        host bits aren't considered at all in this method.  If you want
        to compare host bits, you can easily enough do a
        'HostA._ip < HostB._ip'

        Args:
            other: An IP object.

        Returns:
            If the IP versions of self and other are the same, returns:

            -1 if self < other:
              eg: IPv4Network('192.0.2.0/25') < IPv4Network('192.0.2.128/25')
              IPv6Network('2001:db8::1000/124') <
                  IPv6Network('2001:db8::2000/124')
            0 if self == other
              eg: IPv4Network('192.0.2.0/24') == IPv4Network('192.0.2.0/24')
              IPv6Network('2001:db8::1000/124') ==
                  IPv6Network('2001:db8::1000/124')
            1 if self > other
              eg: IPv4Network('192.0.2.128/25') > IPv4Network('192.0.2.0/25')
                  IPv6Network('2001:db8::2000/124') >
                      IPv6Network('2001:db8::1000/124')

          Raises:
              TypeError if the IP versions are different.

        """
        # does this need to raise a ValueError?
        if self._version != other._version:
            raise TypeError('%s and %s are not of the same type' % (
                             self, other))
        # self._version == other._version below here:
        if self.network_address < other.network_address:
            return -1
        if self.network_address > other.network_address:
            return 1
        # self.network_address == other.network_address below here:
        if self.netmask < other.netmask:
            return -1
        if self.netmask > other.netmask:
            return 1
        return 0

    def _get_networks_key(self):
        """Network-only key function.

        Returns an object that identifies this address' network and
        netmask. This function is a suitable "key" argument for sorted()
        and list.sort().

        """
        return (self._version, self.network_address, self.netmask)

    def subnets(self, prefixlen_diff=1, new_prefix=None):
        """The subnets which join to make the current subnet.

        In the case that self contains only one IP
        (self._prefixlen == 32 for IPv4 or self._prefixlen == 128
        for IPv6), yield an iterator with just ourself.

        Args:
            prefixlen_diff: An integer, the amount the prefix length
              should be increased by. This should not be set if
              new_prefix is also set.
            new_prefix: The desired new prefix length. This must be a
              larger number (smaller prefix) than the existing prefix.
              This should not be set if prefixlen_diff is also set.

        Returns:
            An iterator of IPv(4|6) objects.

        Raises:
            ValueError: The prefixlen_diff is too small or too large.
                OR
            prefixlen_diff and new_prefix are both set or new_prefix
              is a smaller number than the current prefix (smaller
              number means a larger network)

        """
        if self._prefixlen == self._max_prefixlen:
            yield self
            return

        if new_prefix is not None:
            if new_prefix < self._prefixlen:
                raise ValueError('new prefix must be longer')
            if prefixlen_diff != 1:
                raise ValueError('cannot set prefixlen_diff and new_prefix')
            prefixlen_diff = new_prefix - self._prefixlen

        if prefixlen_diff < 0:
            raise ValueError('prefix length diff must be > 0')
        new_prefixlen = self._prefixlen + prefixlen_diff

        if new_prefixlen > self._max_prefixlen:
            raise ValueError(
                'prefix length diff %d is invalid for netblock %s' % (
                    new_prefixlen, self))

        start = int(self.network_address)
        end = int(self.broadcast_address) + 1
        step = (int(self.hostmask) + 1) >> prefixlen_diff
        for new_addr in range(start, end, step):
            current = self.__class__((new_addr, new_prefixlen))
            yield current

    def supernet(self, prefixlen_diff=1, new_prefix=None):
        """The supernet containing the current network.

        Args:
            prefixlen_diff: An integer, the amount the prefix length of
              the network should be decreased by.  For example, given a
              /24 network and a prefixlen_diff of 3, a supernet with a
              /21 netmask is returned.

        Returns:
            An IPv4 network object.

        Raises:
            ValueError: If self.prefixlen - prefixlen_diff < 0. I.e., you have
              a negative prefix length.
                OR
            If prefixlen_diff and new_prefix are both set or new_prefix is a
              larger number than the current prefix (larger number means a
              smaller network)

        """
        if self._prefixlen == 0:
            return self

        if new_prefix is not None:
            if new_prefix > self._prefixlen:
                raise ValueError('new prefix must be shorter')
            if prefixlen_diff != 1:
                raise ValueError('cannot set prefixlen_diff and new_prefix')
            prefixlen_diff = self._prefixlen - new_prefix

        new_prefixlen = self.prefixlen - prefixlen_diff
        if new_prefixlen < 0:
            raise ValueError(
                'current prefixlen is %d, cannot have a prefixlen_diff of %d' %
                (self.prefixlen, prefixlen_diff))
        return self.__class__((
            int(self.network_address) & (int(self.netmask) << prefixlen_diff),
            new_prefixlen
            ))

    @property
    def is_multicast(self):
        """Test if the address is reserved for multicast use.

        Returns:
            A boolean, True if the address is a multicast address.
            See RFC 2373 2.7 for details.

        """
        return (self.network_address.is_multicast and
                self.broadcast_address.is_multicast)

    @staticmethod
    def _is_subnet_of(a, b):
        try:
            # Always false if one is v4 and the other is v6.
            if a._version != b._version:
                raise TypeError(f"{a} and {b} are not of the same version")
            return (b.network_address <= a.network_address and
                    b.broadcast_address >= a.broadcast_address)
        except AttributeError:
            raise TypeError(f"Unable to test subnet containment "
                            f"between {a} and {b}")

    def subnet_of(self, other):
        """Return True if this network is a subnet of other."""
        return self._is_subnet_of(self, other)

    def supernet_of(self, other):
        """Return True if this network is a supernet of other."""
        return self._is_subnet_of(other, self)

    @property
    def is_reserved(self):
        """Test if the address is otherwise IETF reserved.

        Returns:
            A boolean, True if the address is within one of the
            reserved IPv6 Network ranges.

        """
        return (self.network_address.is_reserved and
                self.broadcast_address.is_reserved)

    @property
    def is_link_local(self):
        """Test if the address is reserved for link-local.

        Returns:
            A boolean, True if the address is reserved per RFC 4291.

        """
        return (self.network_address.is_link_local and
                self.broadcast_address.is_link_local)

    @property
    def is_private(self):
        """Test if this network belongs to a private range.

        Returns:
            A boolean, True if the network is reserved per
            iana-ipv4-special-registry or iana-ipv6-special-registry.

        """
        return any(self.network_address in priv_network and
                   self.broadcast_address in priv_network
                   for priv_network in self._constants._private_networks) and all(
                    self.network_address not in network and
                    self.broadcast_address not in network
                    for network in self._constants._private_networks_exceptions
                )

    @property
    def is_global(self):
        """Test if this address is allocated for public networks.

        Returns:
            A boolean, True if the address is not reserved per
            iana-ipv4-special-registry or iana-ipv6-special-registry.

        """
        return not self.is_private

    @property
    def is_unspecified(self):
        """Test if the address is unspecified.

        Returns:
            A boolean, True if this is the unspecified address as defined in
            RFC 2373 2.5.2.

        """
        return (self.network_address.is_unspecified and
                self.broadcast_address.is_unspecified)

    @property
    def is_loopback(self):
        """Test if the address is a loopback address.

        Returns:
            A boolean, True if the address is a loopback address as defined in
            RFC 2373 2.5.3.

        """
        return (self.network_address.is_loopback and
                self.broadcast_address.is_loopback)


class _BaseConstants:

    _private_networks = []


_BaseNetwork._constants = _BaseConstants


class _BaseV4:

    """Base IPv4 object.

    The following methods are used by IPv4 objects in both single IP
    addresses and networks.

    """

    __slots__ = ()
    _version = 4
    # Equivalent to 255.255.255.255 or 32 bits of 1's.
    _ALL_ONES = (2**IPV4LENGTH) - 1

    _max_prefixlen = IPV4LENGTH
    # There are only a handful of valid v4 netmasks, so we cache them all
    # when constructed (see _make_netmask()).
    _netmask_cache = {}

    def _explode_shorthand_ip_string(self):
        return str(self)

    @classmethod
    def _make_netmask(cls, arg):
        """Make a (netmask, prefix_len) tuple from the given argument.

        Argument can be:
        - an integer (the prefix length)
        - a string representing the prefix length (e.g. "24")
        - a string representing the prefix netmask (e.g. "255.255.255.0")
        """
        if arg not in cls._netmask_cache:
            if isinstance(arg, int):
                prefixlen = arg
                if not (0 <= prefixlen <= cls._max_prefixlen):
                    cls._report_invalid_netmask(prefixlen)
            else:
                try:
                    # Check for a netmask in prefix length form
                    prefixlen = cls._prefix_from_prefix_string(arg)
                except NetmaskValueError:
                    # Check for a netmask or hostmask in dotted-quad form.
                    # This may raise NetmaskValueError.
                    prefixlen = cls._prefix_from_ip_string(arg)
            netmask = IPv4Address(cls._ip_int_from_prefix(prefixlen))
            cls._netmask_cache[arg] = netmask, prefixlen
        return cls._netmask_cache[arg]

    @classmethod
    def _ip_int_from_string(cls, ip_str):
        """Turn the given IP string into an integer for comparison.

        Args:
            ip_str: A string, the IP ip_str.

        Returns:
            The IP ip_str as an integer.

        Raises:
            AddressValueError: if ip_str isn't a valid IPv4 Address.

        """
        if not ip_str:
            raise AddressValueError('Address cannot be empty')

        octets = ip_str.split('.')
        if len(octets) != 4:
            raise AddressValueError("Expected 4 octets in %r" % ip_str)

        try:
            return int.from_bytes(map(cls._parse_octet, octets), 'big')
        except ValueError as exc:
            raise AddressValueError("%s in %r" % (exc, ip_str)) from None

    @classmethod
    def _parse_octet(cls, octet_str):
        """Convert a decimal octet into an integer.

        Args:
            octet_str: A string, the number to parse.

        Returns:
            The octet as an integer.

        Raises:
            ValueError: if the octet isn't strictly a decimal from [0..255].

        """
        if not octet_str:
            raise ValueError("Empty octet not permitted")
        # Reject non-ASCII digits.
        if not (octet_str.isascii() and octet_str.isdigit()):
            msg = "Only decimal digits permitted in %r"
            raise ValueError(msg % octet_str)
        # We do the length check second, since the invalid character error
        # is likely to be more informative for the user
        if len(octet_str) > 3:
            msg = "At most 3 characters permitted in %r"
            raise ValueError(msg % octet_str)
        # Handle leading zeros as strict as glibc's inet_pton()
        # See security bug bpo-36384
        if octet_str != '0' and octet_str[0] == '0':
            msg = "Leading zeros are not permitted in %r"
            raise ValueError(msg % octet_str)
        # Convert to integer (we know digits are legal)
        octet_int = int(octet_str, 10)
        if octet_int > 255:
            raise ValueError("Octet %d (> 255) not permitted" % octet_int)
        return octet_int

    @classmethod
    def _string_from_ip_int(cls, ip_int):
        """Turns a 32-bit integer into dotted decimal notation.

        Args:
            ip_int: An integer, the IP address.

        Returns:
            The IP address as a string in dotted decimal notation.

        """
        return '.'.join(map(str, ip_int.to_bytes(4, 'big')))

    def _reverse_pointer(self):
        """Return the reverse DNS pointer name for the IPv4 address.

        This implements the method described in RFC1035 3.5.

        """
        reverse_octets = str(self).split('.')[::-1]
        return '.'.join(reverse_octets) + '.in-addr.arpa'

    @property
    def max_prefixlen(self):
        return self._max_prefixlen

    @property
    def version(self):
        return self._version


class IPv4Address(_BaseV4, _BaseAddress):

    """Represent and manipulate single IPv4 Addresses."""

    __slots__ = ('_ip', '__weakref__')

    def __init__(self, address):

        """
        Args:
            address: A string or integer representing the IP

              Additionally, an integer can be passed, so
              IPv4Address('192.0.2.1') == IPv4Address(3221225985).
              or, more generally
              IPv4Address(int(IPv4Address('192.0.2.1'))) ==
                IPv4Address('192.0.2.1')

        Raises:
            AddressValueError: If ipaddress isn't a valid IPv4 address.

        """
        # Efficient constructor from integer.
        if isinstance(address, int):
            self._check_int_address(address)
            self._ip = address
            return

        # Constructing from a packed address
        if isinstance(address, bytes):
            self._check_packed_address(address, 4)
            self._ip = int.from_bytes(address)  # big endian
            return

        # Assume input argument to be string or any object representation
        # which converts into a formatted IP string.
        addr_str = str(address)
        if '/' in addr_str:
            raise AddressValueError(f"Unexpected '/' in {address!r}")
        self._ip = self._ip_int_from_string(addr_str)

    @property
    def packed(self):
        """The binary representation of this address."""
        return v4_int_to_packed(self._ip)

    @property
    def is_reserved(self):
        """Test if the address is otherwise IETF reserved.

         Returns:
             A boolean, True if the address is within the
             reserved IPv4 Network range.

        """
        return self in self._constants._reserved_network

    @property
    @functools.lru_cache()
    def is_private(self):
        """``True`` if the address is defined as not globally reachable by
        iana-ipv4-special-registry_ (for IPv4) or iana-ipv6-special-registry_
        (for IPv6) with the following exceptions:

        * ``is_private`` is ``False`` for ``100.64.0.0/10``
        * For IPv4-mapped IPv6-addresses the ``is_private`` value is determined by the
            semantics of the underlying IPv4 addresses and the following condition holds
            (see :attr:`IPv6Address.ipv4_mapped`)::

                address.is_private == address.ipv4_mapped.is_private

        ``is_private`` has value opposite to :attr:`is_global`, except for the ``100.64.0.0/10``
        IPv4 range where they are both ``False``.
        """
        return (
            any(self in net for net in self._constants._private_networks)
            and all(self not in net for net in self._constants._private_networks_exceptions)
        )

    @property
    @functools.lru_cache()
    def is_global(self):
        """``True`` if the address is defined as globally reachable by
        iana-ipv4-special-registry_ (for IPv4) or iana-ipv6-special-registry_
        (for IPv6) with the following exception:

        For IPv4-mapped IPv6-addresses the ``is_private`` value is determined by the
        semantics of the underlying IPv4 addresses and the following condition holds
        (see :attr:`IPv6Address.ipv4_mapped`)::

            address.is_global == address.ipv4_mapped.is_global

        ``is_global`` has value opposite to :attr:`is_private`, except for the ``100.64.0.0/10``
        IPv4 range where they are both ``False``.
        """
        return self not in self._constants._public_network and not self.is_private

    @property
    def is_multicast(self):
        """Test if the address is reserved for multicast use.

        Returns:
            A boolean, True if the address is multicast.
            See RFC 3171 for details.

        """
        return self in self._constants._multicast_network

    @property
    def is_unspecified(self):
        """Test if the address is unspecified.

        Returns:
            A boolean, True if this is the unspecified address as defined in
            RFC 5735 3.

        """
        return self == self._constants._unspecified_address

    @property
    def is_loopback(self):
        """Test if the address is a loopback address.

        Returns:
            A boolean, True if the address is a loopback per RFC 3330.

        """
        return self in self._constants._loopback_network

    @property
    def is_link_local(self):
        """Test if the address is reserved for link-local.

        Returns:
            A boolean, True if the address is link-local per RFC 3927.

        """
        return self in self._constants._linklocal_network

    @property
    def ipv6_mapped(self):
        """Return the IPv4-mapped IPv6 address.

        Returns:
            The IPv4-mapped IPv6 address per RFC 4291.

        """
        return IPv6Address(f'::ffff:{self}')


class IPv4Interface(IPv4Address):

    def __init__(self, address):
        addr, mask = self._split_addr_prefix(address)

        IPv4Address.__init__(self, addr)
        self.network = IPv4Network((addr, mask), strict=False)
        self.netmask = self.network.netmask
        self._prefixlen = self.network._prefixlen

    @functools.cached_property
    def hostmask(self):
        return self.network.hostmask

    def __str__(self):
        return '%s/%d' % (self._string_from_ip_int(self._ip),
                          self._prefixlen)

    def __eq__(self, other):
        address_equal = IPv4Address.__eq__(self, other)
        if address_equal is NotImplemented or not address_equal:
            return address_equal
        try:
            return self.network == other.network
        except AttributeError:
            # An interface with an associated network is NOT the
            # same as an unassociated address. That's why the hash
            # takes the extra info into account.
            return False

    def __lt__(self, other):
        address_less = IPv4Address.__lt__(self, other)
        if address_less is NotImplemented:
            return NotImplemented
        try:
            return (self.network < other.network or
                    self.network == other.network and address_less)
        except AttributeError:
            # We *do* allow addresses and interfaces to be sorted. The
            # unassociated address is considered less than all interfaces.
            return False

    def __hash__(self):
        return hash((self._ip, self._prefixlen, int(self.network.network_address)))

    __reduce__ = _IPAddressBase.__reduce__

    @property
    def ip(self):
        return IPv4Address(self._ip)

    @property
    def with_prefixlen(self):
        return '%s/%s' % (self._string_from_ip_int(self._ip),
                          self._prefixlen)

    @property
    def with_netmask(self):
        return '%s/%s' % (self._string_from_ip_int(self._ip),
                          self.netmask)

    @property
    def with_hostmask(self):
        return '%s/%s' % (self._string_from_ip_int(self._ip),
                          self.hostmask)


class IPv4Network(_BaseV4, _BaseNetwork):

    """This class represents and manipulates 32-bit IPv4 network + addresses..

    Attributes: [examples for IPv4Network('192.0.2.0/27')]
        .network_address: IPv4Address('192.0.2.0')
        .hostmask: IPv4Address('0.0.0.31')
        .broadcast_address: IPv4Address('192.0.2.32')
        .netmask: IPv4Address('255.255.255.224')
        .prefixlen: 27

    """
    # Class to use when creating address objects
    _address_class = IPv4Address

    def __init__(self, address, strict=True):
        """Instantiate a new IPv4 network object.

        Args:
            address: A string or integer representing the IP [& network].
              '192.0.2.0/24'
              '192.0.2.0/255.255.255.0'
              '192.0.2.0/0.0.0.255'
              are all functionally the same in IPv4. Similarly,
              '192.0.2.1'
              '192.0.2.1/255.255.255.255'
              '192.0.2.1/32'
              are also functionally equivalent. That is to say, failing to
              provide a subnetmask will create an object with a mask of /32.

              If the mask (portion after the / in the argument) is given in
              dotted quad form, it is treated as a netmask if it starts with a
              non-zero field (e.g. /255.0.0.0 == /8) and as a hostmask if it
              starts with a zero field (e.g. 0.255.255.255 == /8), with the
              single exception of an all-zero mask which is treated as a
              netmask == /0. If no mask is given, a default of /32 is used.

              Additionally, an integer can be passed, so
              IPv4Network('192.0.2.1') == IPv4Network(3221225985)
              or, more generally
              IPv4Interface(int(IPv4Interface('192.0.2.1'))) ==
                IPv4Interface('192.0.2.1')

        Raises:
            AddressValueError: If ipaddress isn't a valid IPv4 address.
            NetmaskValueError: If the netmask isn't valid for
              an IPv4 address.
            ValueError: If strict is True and a network address is not
              supplied.
        """
        addr, mask = self._split_addr_prefix(address)

        self.network_address = IPv4Address(addr)
        self.netmask, self._prefixlen = self._make_netmask(mask)
        packed = int(self.network_address)
        if packed & int(self.netmask) != packed:
            if strict:
                raise ValueError('%s has host bits set' % self)
            else:
                self.network_address = IPv4Address(packed &
                                                   int(self.netmask))

        if self._prefixlen == (self._max_prefixlen - 1):
            self.hosts = self.__iter__
        elif self._prefixlen == (self._max_prefixlen):
            self.hosts = lambda: [IPv4Address(addr)]

    @property
    @functools.lru_cache()
    def is_global(self):
        """Test if this address is allocated for public networks.

        Returns:
            A boolean, True if the address is not reserved per
            iana-ipv4-special-registry.

        """
        return (not (self.network_address in IPv4Network('100.64.0.0/10') and
                    self.broadcast_address in IPv4Network('100.64.0.0/10')) and
                not self.is_private)


class _IPv4Constants:
    _linklocal_network = IPv4Network('169.254.0.0/16')

    _loopback_network = IPv4Network('127.0.0.0/8')

    _multicast_network = IPv4Network('224.0.0.0/4')

    _public_network = IPv4Network('100.64.0.0/10')

    # Not globally reachable address blocks listed on
    # https://www.iana.org/assignments/iana-ipv4-special-registry/iana-ipv4-special-registry.xhtml
    _private_networks = [
        IPv4Network('0.0.0.0/8'),
        IPv4Network('10.0.0.0/8'),
        IPv4Network('127.0.0.0/8'),
        IPv4Network('169.254.0.0/16'),
        IPv4Network('172.16.0.0/12'),
        IPv4Network('192.0.0.0/24'),
        IPv4Network('192.0.0.170/31'),
        IPv4Network('192.0.2.0/24'),
        IPv4Network('192.168.0.0/16'),
        IPv4Network('198.18.0.0/15'),
        IPv4Network('198.51.100.0/24'),
        IPv4Network('203.0.113.0/24'),
        IPv4Network('240.0.0.0/4'),
        IPv4Network('255.255.255.255/32'),
        ]

    _private_networks_exceptions = [
        IPv4Network('192.0.0.9/32'),
        IPv4Network('192.0.0.10/32'),
    ]

    _reserved_network = IPv4Network('240.0.0.0/4')

    _unspecified_address = IPv4Address('0.0.0.0')


IPv4Address._constants = _IPv4Constants
IPv4Network._constants = _IPv4Constants


class _BaseV6:

    """Base IPv6 object.

    The following methods are used by IPv6 objects in both single IP
    addresses and networks.

    """

    __slots__ = ()
    _version = 6
    _ALL_ONES = (2**IPV6LENGTH) - 1
    _HEXTET_COUNT = 8
    _HEX_DIGITS = frozenset('0123456789ABCDEFabcdef')
    _max_prefixlen = IPV6LENGTH

    # There are only a bunch of valid v6 netmasks, so we cache them all
    # when constructed (see _make_netmask()).
    _netmask_cache = {}

    @classmethod
    def _make_netmask(cls, arg):
        """Make a (netmask, prefix_len) tuple from the given argument.

        Argument can be:
        - an integer (the prefix length)
        - a string representing the prefix length (e.g. "24")
        - a string representing the prefix netmask (e.g. "255.255.255.0")
        """
        if arg not in cls._netmask_cache:
            if isinstance(arg, int):
                prefixlen = arg
                if not (0 <= prefixlen <= cls._max_prefixlen):
                    cls._report_invalid_netmask(prefixlen)
            else:
                prefixlen = cls._prefix_from_prefix_string(arg)
            netmask = IPv6Address(cls._ip_int_from_prefix(prefixlen))
            cls._netmask_cache[arg] = netmask, prefixlen
        return cls._netmask_cache[arg]

    @classmethod
    def _ip_int_from_string(cls, ip_str):
        """Turn an IPv6 ip_str into an integer.

        Args:
            ip_str: A string, the IPv6 ip_str.

        Returns:
            An int, the IPv6 address

        Raises:
            AddressValueError: if ip_str isn't a valid IPv6 Address.

        """
        if not ip_str:
            raise AddressValueError('Address cannot be empty')

        parts = ip_str.split(':')

        # An IPv6 address needs at least 2 colons (3 parts).
        _min_parts = 3
        if len(parts) < _min_parts:
            msg = "At least %d parts expected in %r" % (_min_parts, ip_str)
            raise AddressValueError(msg)

        # If the address has an IPv4-style suffix, convert it to hexadecimal.
        if '.' in parts[-1]:
            try:
                ipv4_int = IPv4Address(parts.pop())._ip
            except AddressValueError as exc:
                raise AddressValueError("%s in %r" % (exc, ip_str)) from None
            parts.append('%x' % ((ipv4_int >> 16) & 0xFFFF))
            parts.append('%x' % (ipv4_int & 0xFFFF))

        # An IPv6 address can't have more than 8 colons (9 parts).
        # The extra colon comes from using the "::" notation for a single
        # leading or trailing zero part.
        _max_parts = cls._HEXTET_COUNT + 1
        if len(parts) > _max_parts:
            msg = "At most %d colons permitted in %r" % (_max_parts-1, ip_str)
            raise AddressValueError(msg)

        # Disregarding the endpoints, find '::' with nothing in between.
        # This indicates that a run of zeroes has been skipped.
        skip_index = None
        for i in range(1, len(parts) - 1):
            if not parts[i]:
                if skip_index is not None:
                    # Can't have more than one '::'
                    msg = "At most one '::' permitted in %r" % ip_str
                    raise AddressValueError(msg)
                skip_index = i

        # parts_hi is the number of parts to copy from above/before the '::'
        # parts_lo is the number of parts to copy from below/after the '::'
        if skip_index is not None:
            # If we found a '::', then check if it also covers the endpoints.
            parts_hi = skip_index
            parts_lo = len(parts) - skip_index - 1
            if not parts[0]:
                parts_hi -= 1
                if parts_hi:
                    msg = "Leading ':' only permitted as part of '::' in %r"
                    raise AddressValueError(msg % ip_str)  # ^: requires ^::
            if not parts[-1]:
                parts_lo -= 1
                if parts_lo:
                    msg = "Trailing ':' only permitted as part of '::' in %r"
                    raise AddressValueError(msg % ip_str)  # :$ requires ::$
            parts_skipped = cls._HEXTET_COUNT - (parts_hi + parts_lo)
            if parts_skipped < 1:
                msg = "Expected at most %d other parts with '::' in %r"
                raise AddressValueError(msg % (cls._HEXTET_COUNT-1, ip_str))
        else:
            # Otherwise, allocate the entire address to parts_hi.  The
            # endpoints could still be empty, but _parse_hextet() will check
            # for that.
            if len(parts) != cls._HEXTET_COUNT:
                msg = "Exactly %d parts expected without '::' in %r"
                raise AddressValueError(msg % (cls._HEXTET_COUNT, ip_str))
            if not parts[0]:
                msg = "Leading ':' only permitted as part of '::' in %r"
                raise AddressValueError(msg % ip_str)  # ^: requires ^::
            if not parts[-1]:
                msg = "Trailing ':' only permitted as part of '::' in %r"
                raise AddressValueError(msg % ip_str)  # :$ requires ::$
            parts_hi = len(parts)
            parts_lo = 0
            parts_skipped = 0

        try:
            # Now, parse the hextets into a 128-bit integer.
            ip_int = 0
            for i in range(parts_hi):
                ip_int <<= 16
                ip_int |= cls._parse_hextet(parts[i])
            ip_int <<= 16 * parts_skipped
            for i in range(-parts_lo, 0):
                ip_int <<= 16
                ip_int |= cls._parse_hextet(parts[i])
            return ip_int
        except ValueError as exc:
            raise AddressValueError("%s in %r" % (exc, ip_str)) from None

    @classmethod
    def _parse_hextet(cls, hextet_str):
        """Convert an IPv6 hextet string into an integer.

        Args:
            hextet_str: A string, the number to parse.

        Returns:
            The hextet as an integer.

        Raises:
            ValueError: if the input isn't strictly a hex number from
              [0..FFFF].

        """
        # Reject non-ASCII digits.
        if not cls._HEX_DIGITS.issuperset(hextet_str):
            raise ValueError("Only hex digits permitted in %r" % hextet_str)
        # We do the length check second, since the invalid character error
        # is likely to be more informative for the user
        if len(hextet_str) > 4:
            msg = "At most 4 characters permitted in %r"
            raise ValueError(msg % hextet_str)
        # Length check means we can skip checking the integer value
        return int(hextet_str, 16)

    @classmethod
    def _compress_hextets(cls, hextets):
        """Compresses a list of hextets.

        Compresses a list of strings, replacing the longest continuous
        sequence of "0" in the list with "" and adding empty strings at
        the beginning or at the end of the string such that subsequently
        calling ":".join(hextets) will produce the compressed version of
        the IPv6 address.

        Args:
            hextets: A list of strings, the hextets to compress.

        Returns:
            A list of strings.

        """
        best_doublecolon_start = -1
        best_doublecolon_len = 0
        doublecolon_start = -1
        doublecolon_len = 0
        for index, hextet in enumerate(hextets):
            if hextet == '0':
                doublecolon_len += 1
                if doublecolon_start == -1:
                    # Start of a sequence of zeros.
                    doublecolon_start = index
                if doublecolon_len > best_doublecolon_len:
                    # This is the longest sequence of zeros so far.
                    best_doublecolon_len = doublecolon_len
                    best_doublecolon_start = doublecolon_start
            else:
                doublecolon_len = 0
                doublecolon_start = -1

        if best_doublecolon_len > 1:
            best_doublecolon_end = (best_doublecolon_start +
                                    best_doublecolon_len)
            # For zeros at the end of the address.
            if best_doublecolon_end == len(hextets):
                hextets += ['']
            hextets[best_doublecolon_start:best_doublecolon_end] = ['']
            # For zeros at the beginning of the address.
            if best_doublecolon_start == 0:
                hextets = [''] + hextets

        return hextets

    @classmethod
    def _string_from_ip_int(cls, ip_int=None):
        """Turns a 128-bit integer into hexadecimal notation.

        Args:
            ip_int: An integer, the IP address.

        Returns:
            A string, the hexadecimal representation of the address.

        Raises:
            ValueError: The address is bigger than 128 bits of all ones.

        """
        if ip_int is None:
            ip_int = int(cls._ip)

        if ip_int > cls._ALL_ONES:
            raise ValueError('IPv6 address is too large')

        hex_str = '%032x' % ip_int
        hextets = ['%x' % int(hex_str[x:x+4], 16) for x in range(0, 32, 4)]

        hextets = cls._compress_hextets(hextets)
        return ':'.join(hextets)

    def _explode_shorthand_ip_string(self):
        """Expand a shortened IPv6 address.

        Returns:
            A string, the expanded IPv6 address.

        """
        if isinstance(self, IPv6Network):
            ip_str = str(self.network_address)
        elif isinstance(self, IPv6Interface):
            ip_str = str(self.ip)
        else:
            ip_str = str(self)

        ip_int = self._ip_int_from_string(ip_str)
        hex_str = '%032x' % ip_int
        parts = [hex_str[x:x+4] for x in range(0, 32, 4)]
        if isinstance(self, (_BaseNetwork, IPv6Interface)):
            return '%s/%d' % (':'.join(parts), self._prefixlen)
        return ':'.join(parts)

    def _reverse_pointer(self):
        """Return the reverse DNS pointer name for the IPv6 address.

        This implements the method described in RFC3596 2.5.

        """
        reverse_chars = self.exploded[::-1].replace(':', '')
        return '.'.join(reverse_chars) + '.ip6.arpa'

    @staticmethod
    def _split_scope_id(ip_str):
        """Helper function to parse IPv6 string address with scope id.

        See RFC 4007 for details.

        Args:
            ip_str: A string, the IPv6 address.

        Returns:
            (addr, scope_id) tuple.

        """
        addr, sep, scope_id = ip_str.partition('%')
        if not sep:
            scope_id = None
        elif not scope_id or '%' in scope_id:
            raise AddressValueError('Invalid IPv6 address: "%r"' % ip_str)
        return addr, scope_id

    @property
    def max_prefixlen(self):
        return self._max_prefixlen

    @property
    def version(self):
        return self._version


class IPv6Address(_BaseV6, _BaseAddress):

    """Represent and manipulate single IPv6 Addresses."""

    __slots__ = ('_ip', '_scope_id', '__weakref__')

    def __init__(self, address):
        """Instantiate a new IPv6 address object.

        Args:
            address: A string or integer representing the IP

              Additionally, an integer can be passed, so
              IPv6Address('2001:db8::') ==
                IPv6Address(42540766411282592856903984951653826560)
              or, more generally
              IPv6Address(int(IPv6Address('2001:db8::'))) ==
                IPv6Address('2001:db8::')

        Raises:
            AddressValueError: If address isn't a valid IPv6 address.

        """
        # Efficient constructor from integer.
        if isinstance(address, int):
            self._check_int_address(address)
            self._ip = address
            self._scope_id = None
            return

        # Constructing from a packed address
        if isinstance(address, bytes):
            self._check_packed_address(address, 16)
            self._ip = int.from_bytes(address, 'big')
            self._scope_id = None
            return

        # Assume input argument to be string or any object representation
        # which converts into a formatted IP string.
        addr_str = str(address)
        if '/' in addr_str:
            raise AddressValueError(f"Unexpected '/' in {address!r}")
        addr_str, self._scope_id = self._split_scope_id(addr_str)

        self._ip = self._ip_int_from_string(addr_str)

    def _explode_shorthand_ip_string(self):
        ipv4_mapped = self.ipv4_mapped
        if ipv4_mapped is None:
            return super()._explode_shorthand_ip_string()
        prefix_len = 30
        raw_exploded_str = super()._explode_shorthand_ip_string()
        return f"{raw_exploded_str[:prefix_len]}{ipv4_mapped!s}"

    def _reverse_pointer(self):
        ipv4_mapped = self.ipv4_mapped
        if ipv4_mapped is None:
            return super()._reverse_pointer()
        prefix_len = 30
        raw_exploded_str = super()._explode_shorthand_ip_string()[:prefix_len]
        # ipv4 encoded using hexadecimal nibbles instead of decimals
        ipv4_int = ipv4_mapped._ip
        reverse_chars = f"{raw_exploded_str}{ipv4_int:008x}"[::-1].replace(':', '')
        return '.'.join(reverse_chars) + '.ip6.arpa'

    def _ipv4_mapped_ipv6_to_str(self):
        """Return convenient text representation of IPv4-mapped IPv6 address

        See RFC 4291 2.5.5.2, 2.2 p.3 for details.

        Returns:
            A string, 'x:x:x:x:x:x:d.d.d.d', where the 'x's are the hexadecimal values of
            the six high-order 16-bit pieces of the address, and the 'd's are
            the decimal values of the four low-order 8-bit pieces of the
            address (standard IPv4 representation) as defined in RFC 4291 2.2 p.3.

        """
        ipv4_mapped = self.ipv4_mapped
        if ipv4_mapped is None:
            raise AddressValueError("Can not apply to non-IPv4-mapped IPv6 address %s" % str(self))
        high_order_bits = self._ip >> 32
        return "%s:%s" % (self._string_from_ip_int(high_order_bits), str(ipv4_mapped))

    def __str__(self):
        ipv4_mapped = self.ipv4_mapped
        if ipv4_mapped is None:
            ip_str = super().__str__()
        else:
            ip_str = self._ipv4_mapped_ipv6_to_str()
        return ip_str + '%' + self._scope_id if self._scope_id else ip_str

    def __hash__(self):
        return hash((self._ip, self._scope_id))

    def __eq__(self, other):
        address_equal = super().__eq__(other)
        if address_equal is NotImplemented:
            return NotImplemented
        if not address_equal:
            return False
        return self._scope_id == getattr(other, '_scope_id', None)

    def __reduce__(self):
        return (self.__class__, (str(self),))

    @property
    def scope_id(self):
        """Identifier of a particular zone of the address's scope.

        See RFC 4007 for details.

        Returns:
            A string identifying the zone of the address if specified, else None.

        """
        return self._scope_id

    @property
    def packed(self):
        """The binary representation of this address."""
        return v6_int_to_packed(self._ip)

    @property
    def is_multicast(self):
        """Test if the address is reserved for multicast use.

        Returns:
            A boolean, True if the address is a multicast address.
            See RFC 2373 2.7 for details.

        """
        ipv4_mapped = self.ipv4_mapped
        if ipv4_mapped is not None:
            return ipv4_mapped.is_multicast
        return self in self._constants._multicast_network

    @property
    def is_reserved(self):
        """Test if the address is otherwise IETF reserved.

        Returns:
            A boolean, True if the address is within one of the
            reserved IPv6 Network ranges.

        """
        ipv4_mapped = self.ipv4_mapped
        if ipv4_mapped is not None:
            return ipv4_mapped.is_reserved
        return any(self in x for x in self._constants._reserved_networks)

    @property
    def is_link_local(self):
        """Test if the address is reserved for link-local.

        Returns:
            A boolean, True if the address is reserved per RFC 4291.

        """
        ipv4_mapped = self.ipv4_mapped
        if ipv4_mapped is not None:
            return ipv4_mapped.is_link_local
        return self in self._constants._linklocal_network

    @property
    def is_site_local(self):
        """Test if the address is reserved for site-local.

        Note that the site-local address space has been deprecated by RFC 3879.
        Use is_private to test if this address is in the space of unique local
        addresses as defined by RFC 4193.

        Returns:
            A boolean, True if the address is reserved per RFC 3513 2.5.6.

        """
        return self in self._constants._sitelocal_network

    @property
    @functools.lru_cache()
    def is_private(self):
        """``True`` if the address is defined as not globally reachable by
        iana-ipv4-special-registry_ (for IPv4) or iana-ipv6-special-registry_
        (for IPv6) with the following exceptions:

        * ``is_private`` is ``False`` for ``100.64.0.0/10``
        * For IPv4-mapped IPv6-addresses the ``is_private`` value is determined by the
            semantics of the underlying IPv4 addresses and the following condition holds
            (see :attr:`IPv6Address.ipv4_mapped`)::

                address.is_private == address.ipv4_mapped.is_private

        ``is_private`` has value opposite to :attr:`is_global`, except for the ``100.64.0.0/10``
        IPv4 range where they are both ``False``.
        """
        ipv4_mapped = self.ipv4_mapped
        if ipv4_mapped is not None:
            return ipv4_mapped.is_private
        return (
            any(self in net for net in self._constants._private_networks)
            and all(self not in net for net in self._constants._private_networks_exceptions)
        )

    @property
    def is_global(self):
        """``True`` if the address is defined as globally reachable by
        iana-ipv4-special-registry_ (for IPv4) or iana-ipv6-special-registry_
        (for IPv6) with the following exception:

        For IPv4-mapped IPv6-addresses the ``is_private`` value is determined by the
        semantics of the underlying IPv4 addresses and the following condition holds
        (see :attr:`IPv6Address.ipv4_mapped`)::

            address.is_global == address.ipv4_mapped.is_global

        ``is_global`` has value opposite to :attr:`is_private`, except for the ``100.64.0.0/10``
        IPv4 range where they are both ``False``.
        """
        ipv4_mapped = self.ipv4_mapped
        if ipv4_mapped is not None:
            return ipv4_mapped.is_global
        return not self.is_private

    @property
    def is_unspecified(self):
        """Test if the address is unspecified.

        Returns:
            A boolean, True if this is the unspecified address as defined in
            RFC 2373 2.5.2.

        """
        ipv4_mapped = self.ipv4_mapped
        if ipv4_mapped is not None:
            return ipv4_mapped.is_unspecified
        return self._ip == 0

    @property
    def is_loopback(self):
        """Test if the address is a loopback address.

        Returns:
            A boolean, True if the address is a loopback address as defined in
            RFC 2373 2.5.3.

        """
        ipv4_mapped = self.ipv4_mapped
        if ipv4_mapped is not None:
            return ipv4_mapped.is_loopback
        return self._ip == 1

    @property
    def ipv4_mapped(self):
        """Return the IPv4 mapped address.

        Returns:
            If the IPv6 address is a v4 mapped address, return the
            IPv4 mapped address. Return None otherwise.

        """
        if (self._ip >> 32) != 0xFFFF:
            return None
        return IPv4Address(self._ip & 0xFFFFFFFF)

    @property
    def teredo(self):
        """Tuple of embedded teredo IPs.

        Returns:
            Tuple of the (server, client) IPs or None if the address
            doesn't appear to be a teredo address (doesn't start with
            2001::/32)

        """
        if (self._ip >> 96) != 0x20010000:
            return None
        return (IPv4Address((self._ip >> 64) & 0xFFFFFFFF),
                IPv4Address(~self._ip & 0xFFFFFFFF))

    @property
    def sixtofour(self):
        """Return the IPv4 6to4 embedded address.

        Returns:
            The IPv4 6to4-embedded address if present or None if the
            address doesn't appear to contain a 6to4 embedded address.

        """
        if (self._ip >> 112) != 0x2002:
            return None
        return IPv4Address((self._ip >> 80) & 0xFFFFFFFF)


class IPv6Interface(IPv6Address):

    def __init__(self, address):
        addr, mask = self._split_addr_prefix(address)

        IPv6Address.__init__(self, addr)
        self.network = IPv6Network((addr, mask), strict=False)
        self.netmask = self.network.netmask
        self._prefixlen = self.network._prefixlen

    @functools.cached_property
    def hostmask(self):
        return self.network.hostmask

    def __str__(self):
        return '%s/%d' % (super().__str__(),
                          self._prefixlen)

    def __eq__(self, other):
        address_equal = IPv6Address.__eq__(self, other)
        if address_equal is NotImplemented or not address_equal:
            return address_equal
        try:
            return self.network == other.network
        except AttributeError:
            # An interface with an associated network is NOT the
            # same as an unassociated address. That's why the hash
            # takes the extra info into account.
            return False

    def __lt__(self, other):
        address_less = IPv6Address.__lt__(self, other)
        if address_less is NotImplemented:
            return address_less
        try:
            return (self.network < other.network or
                    self.network == other.network and address_less)
        except AttributeError:
            # We *do* allow addresses and interfaces to be sorted. The
            # unassociated address is considered less than all interfaces.
            return False

    def __hash__(self):
        return hash((self._ip, self._prefixlen, int(self.network.network_address)))

    __reduce__ = _IPAddressBase.__reduce__

    @property
    def ip(self):
        return IPv6Address(self._ip)

    @property
    def with_prefixlen(self):
        return '%s/%s' % (self._string_from_ip_int(self._ip),
                          self._prefixlen)

    @property
    def with_netmask(self):
        return '%s/%s' % (self._string_from_ip_int(self._ip),
                          self.netmask)

    @property
    def with_hostmask(self):
        return '%s/%s' % (self._string_from_ip_int(self._ip),
                          self.hostmask)

    @property
    def is_unspecified(self):
        return self._ip == 0 and self.network.is_unspecified

    @property
    def is_loopback(self):
        return super().is_loopback and self.network.is_loopback


class IPv6Network(_BaseV6, _BaseNetwork):

    """This class represents and manipulates 128-bit IPv6 networks.

    Attributes: [examples for IPv6('2001:db8::1000/124')]
        .network_address: IPv6Address('2001:db8::1000')
        .hostmask: IPv6Address('::f')
        .broadcast_address: IPv6Address('2001:db8::100f')
        .netmask: IPv6Address('ffff:ffff:ffff:ffff:ffff:ffff:ffff:fff0')
        .prefixlen: 124

    """

    # Class to use when creating address objects
    _address_class = IPv6Address

    def __init__(self, address, strict=True):
        """Instantiate a new IPv6 Network object.

        Args:
            address: A string or integer representing the IPv6 network or the
              IP and prefix/netmask.
              '2001:db8::/128'
              '2001:db8:0000:0000:0000:0000:0000:0000/128'
              '2001:db8::'
              are all functionally the same in IPv6.  That is to say,
              failing to provide a subnetmask will create an object with
              a mask of /128.

              Additionally, an integer can be passed, so
              IPv6Network('2001:db8::') ==
                IPv6Network(42540766411282592856903984951653826560)
              or, more generally
              IPv6Network(int(IPv6Network('2001:db8::'))) ==
                IPv6Network('2001:db8::')

            strict: A boolean. If true, ensure that we have been passed
              A true network address, eg, 2001:db8::1000/124 and not an
              IP address on a network, eg, 2001:db8::1/124.

        Raises:
            AddressValueError: If address isn't a valid IPv6 address.
            NetmaskValueError: If the netmask isn't valid for
              an IPv6 address.
            ValueError: If strict was True and a network address was not
              supplied.
        """
        addr, mask = self._split_addr_prefix(address)

        self.network_address = IPv6Address(addr)
        self.netmask, self._prefixlen = self._make_netmask(mask)
        packed = int(self.network_address)
        if packed & int(self.netmask) != packed:
            if strict:
                raise ValueError('%s has host bits set' % self)
            else:
                self.network_address = IPv6Address(packed &
                                                   int(self.netmask))

        if self._prefixlen == (self._max_prefixlen - 1):
            self.hosts = self.__iter__
        elif self._prefixlen == self._max_prefixlen:
            self.hosts = lambda: [IPv6Address(addr)]

    def hosts(self):
        """Generate Iterator over usable hosts in a network.

          This is like __iter__ except it doesn't return the
          Subnet-Router anycast address.

        """
        network = int(self.network_address)
        broadcast = int(self.broadcast_address)
        for x in range(network + 1, broadcast + 1):
            yield self._address_class(x)

    @property
    def is_site_local(self):
        """Test if the address is reserved for site-local.

        Note that the site-local address space has been deprecated by RFC 3879.
        Use is_private to test if this address is in the space of unique local
        addresses as defined by RFC 4193.

        Returns:
            A boolean, True if the address is reserved per RFC 3513 2.5.6.

        """
        return (self.network_address.is_site_local and
                self.broadcast_address.is_site_local)


class _IPv6Constants:

    _linklocal_network = IPv6Network('fe80::/10')

    _multicast_network = IPv6Network('ff00::/8')

    # Not globally reachable address blocks listed on
    # https://www.iana.org/assignments/iana-ipv6-special-registry/iana-ipv6-special-registry.xhtml
    _private_networks = [
        IPv6Network('::1/128'),
        IPv6Network('::/128'),
        IPv6Network('::ffff:0:0/96'),
        IPv6Network('64:ff9b:1::/48'),
        IPv6Network('100::/64'),
        IPv6Network('2001::/23'),
        IPv6Network('2001:db8::/32'),
        # IANA says N/A, let's consider it not globally reachable to be safe
        IPv6Network('2002::/16'),
        # RFC 9637: https://www.rfc-editor.org/rfc/rfc9637.html#section-6-2.2
        IPv6Network('3fff::/20'),
        IPv6Network('fc00::/7'),
        IPv6Network('fe80::/10'),
        ]

    _private_networks_exceptions = [
        IPv6Network('2001:1::1/128'),
        IPv6Network('2001:1::2/128'),
        IPv6Network('2001:3::/32'),
        IPv6Network('2001:4:112::/48'),
        IPv6Network('2001:20::/28'),
        IPv6Network('2001:30::/28'),
    ]

    _reserved_networks = [
        IPv6Network('::/8'), IPv6Network('100::/8'),
        IPv6Network('200::/7'), IPv6Network('400::/6'),
        IPv6Network('800::/5'), IPv6Network('1000::/4'),
        IPv6Network('4000::/3'), IPv6Network('6000::/3'),
        IPv6Network('8000::/3'), IPv6Network('A000::/3'),
        IPv6Network('C000::/3'), IPv6Network('E000::/4'),
        IPv6Network('F000::/5'), IPv6Network('F800::/6'),
        IPv6Network('FE00::/9'),
    ]

    _sitelocal_network = IPv6Network('fec0::/10')


IPv6Address._constants = _IPv6Constants
IPv6Network._constants = _IPv6Constants
```
