## Supplementary software v0.2.1 for "Virtual control arms for paediatric myopia trials: external validation of axial-elongation models": __init__.py

```
r"""JSON (JavaScript Object Notation) <https://json.org> is a subset of
JavaScript syntax (ECMA-262 3rd edition) used as a lightweight data
interchange format.

:mod:`json` exposes an API familiar to users of the standard library
:mod:`marshal` and :mod:`pickle` modules.  It is derived from a
version of the externally maintained simplejson library.

Encoding basic Python object hierarchies::

    >>> import json
    >>> json.dumps(['foo', {'bar': ('baz', None, 1.0, 2)}])
    '["foo", {"bar": ["baz", null, 1.0, 2]}]'
    >>> print(json.dumps("\"foo\bar"))
    "\"foo\bar"
    >>> print(json.dumps('\u1234'))
    "\u1234"
    >>> print(json.dumps('\\'))
    "\\"
    >>> print(json.dumps({"c": 0, "b": 0, "a": 0}, sort_keys=True))
    {"a": 0, "b": 0, "c": 0}
    >>> from io import StringIO
    >>> io = StringIO()
    >>> json.dump(['streaming API'], io)
    >>> io.getvalue()
    '["streaming API"]'

Compact encoding::

    >>> import json
    >>> mydict = {'4': 5, '6': 7}
    >>> json.dumps([1,2,3,mydict], separators=(',', ':'))
    '[1,2,3,{"4":5,"6":7}]'

Pretty printing::

    >>> import json
    >>> print(json.dumps({'4': 5, '6': 7}, sort_keys=True, indent=4))
    {
        "4": 5,
        "6": 7
    }

Decoding JSON::

    >>> import json
    >>> obj = ['foo', {'bar': ['baz', None, 1.0, 2]}]
    >>> json.loads('["foo", {"bar":["baz", null, 1.0, 2]}]') == obj
    True
    >>> json.loads('"\\"foo\\bar"') == '"foo\x08ar'
    True
    >>> from io import StringIO
    >>> io = StringIO('["streaming API"]')
    >>> json.load(io)[0] == 'streaming API'
    True

Specializing JSON object decoding::

    >>> import json
    >>> def as_complex(dct):
    ...     if '__complex__' in dct:
    ...         return complex(dct['real'], dct['imag'])
    ...     return dct
    ...
    >>> json.loads('{"__complex__": true, "real": 1, "imag": 2}',
    ...     object_hook=as_complex)
    (1+2j)
    >>> from decimal import Decimal
    >>> json.loads('1.1', parse_float=Decimal) == Decimal('1.1')
    True

Specializing JSON object encoding::

    >>> import json
    >>> def encode_complex(obj):
    ...     if isinstance(obj, complex):
    ...         return [obj.real, obj.imag]
    ...     raise TypeError(f'Object of type {obj.__class__.__name__} '
    ...                     f'is not JSON serializable')
    ...
    >>> json.dumps(2 + 1j, default=encode_complex)
    '[2.0, 1.0]'
    >>> json.JSONEncoder(default=encode_complex).encode(2 + 1j)
    '[2.0, 1.0]'
    >>> ''.join(json.JSONEncoder(default=encode_complex).iterencode(2 + 1j))
    '[2.0, 1.0]'


Using json.tool from the shell to validate and pretty-print::

    $ echo '{"json":"obj"}' | python -m json.tool
    {
        "json": "obj"
    }
    $ echo '{ 1.2:3.4}' | python -m json.tool
    Expecting property name enclosed in double quotes: line 1 column 3 (char 2)
"""
__version__ = '2.0.9'
__all__ = [
    'dump', 'dumps', 'load', 'loads',
    'JSONDecoder', 'JSONDecodeError', 'JSONEncoder',
]

__author__ = 'Bob Ippolito <bob@redivi.com>'

from .decoder import JSONDecoder, JSONDecodeError
from .encoder import JSONEncoder
import codecs

_default_encoder = JSONEncoder(
    skipkeys=False,
    ensure_ascii=True,
    check_circular=True,
    allow_nan=True,
    indent=None,
    separators=None,
    default=None,
)

def dump(obj, fp, *, skipkeys=False, ensure_ascii=True, check_circular=True,
        allow_nan=True, cls=None, indent=None, separators=None,
        default=None, sort_keys=False, **kw):
    """Serialize ``obj`` as a JSON formatted stream to ``fp`` (a
    ``.write()``-supporting file-like object).

    If ``skipkeys`` is true then ``dict`` keys that are not basic types
    (``str``, ``int``, ``float``, ``bool``, ``None``) will be skipped
    instead of raising a ``TypeError``.

    If ``ensure_ascii`` is false, then the strings written to ``fp`` can
    contain non-ASCII characters if they appear in strings contained in
    ``obj``. Otherwise, all such characters are escaped in JSON strings.

    If ``check_circular`` is false, then the circular reference check
    for container types will be skipped and a circular reference will
    result in an ``RecursionError`` (or worse).

    If ``allow_nan`` is false, then it will be a ``ValueError`` to
    serialize out of range ``float`` values (``nan``, ``inf``, ``-inf``)
    in strict compliance of the JSON specification, instead of using the
    JavaScript equivalents (``NaN``, ``Infinity``, ``-Infinity``).

    If ``indent`` is a non-negative integer, then JSON array elements and
    object members will be pretty-printed with that indent level. An indent
    level of 0 will only insert newlines. ``None`` is the most compact
    representation.

    If specified, ``separators`` should be an ``(item_separator, key_separator)``
    tuple.  The default is ``(', ', ': ')`` if *indent* is ``None`` and
    ``(',', ': ')`` otherwise.  To get the most compact JSON representation,
    you should specify ``(',', ':')`` to eliminate whitespace.

    ``default(obj)`` is a function that should return a serializable version
    of obj or raise TypeError. The default simply raises TypeError.

    If *sort_keys* is true (default: ``False``), then the output of
    dictionaries will be sorted by key.

    To use a custom ``JSONEncoder`` subclass (e.g. one that overrides the
    ``.default()`` method to serialize additional types), specify it with
    the ``cls`` kwarg; otherwise ``JSONEncoder`` is used.

    """
    # cached encoder
    if (not skipkeys and ensure_ascii and
        check_circular and allow_nan and
        cls is None and indent is None and separators is None and
        default is None and not sort_keys and not kw):
        iterable = _default_encoder.iterencode(obj)
    else:
        if cls is None:
            cls = JSONEncoder
        iterable = cls(skipkeys=skipkeys, ensure_ascii=ensure_ascii,
            check_circular=check_circular, allow_nan=allow_nan, indent=indent,
            separators=separators,
            default=default, sort_keys=sort_keys, **kw).iterencode(obj)
    # could accelerate with writelines in some versions of Python, at
    # a debuggability cost
    for chunk in iterable:
        fp.write(chunk)


def dumps(obj, *, skipkeys=False, ensure_ascii=True, check_circular=True,
        allow_nan=True, cls=None, indent=None, separators=None,
        default=None, sort_keys=False, **kw):
    """Serialize ``obj`` to a JSON formatted ``str``.

    If ``skipkeys`` is true then ``dict`` keys that are not basic types
    (``str``, ``int``, ``float``, ``bool``, ``None``) will be skipped
    instead of raising a ``TypeError``.

    If ``ensure_ascii`` is false, then the return value can contain non-ASCII
    characters if they appear in strings contained in ``obj``. Otherwise, all
    such characters are escaped in JSON strings.

    If ``check_circular`` is false, then the circular reference check
    for container types will be skipped and a circular reference will
    result in an ``RecursionError`` (or worse).

    If ``allow_nan`` is false, then it will be a ``ValueError`` to
    serialize out of range ``float`` values (``nan``, ``inf``, ``-inf``) in
    strict compliance of the JSON specification, instead of using the
    JavaScript equivalents (``NaN``, ``Infinity``, ``-Infinity``).

    If ``indent`` is a non-negative integer, then JSON array elements and
    object members will be pretty-printed with that indent level. An indent
    level of 0 will only insert newlines. ``None`` is the most compact
    representation.

    If specified, ``separators`` should be an ``(item_separator, key_separator)``
    tuple.  The default is ``(', ', ': ')`` if *indent* is ``None`` and
    ``(',', ': ')`` otherwise.  To get the most compact JSON representation,
    you should specify ``(',', ':')`` to eliminate whitespace.

    ``default(obj)`` is a function that should return a serializable version
    of obj or raise TypeError. The default simply raises TypeError.

    If *sort_keys* is true (default: ``False``), then the output of
    dictionaries will be sorted by key.

    To use a custom ``JSONEncoder`` subclass (e.g. one that overrides the
    ``.default()`` method to serialize additional types), specify it with
    the ``cls`` kwarg; otherwise ``JSONEncoder`` is used.

    """
    # cached encoder
    if (not skipkeys and ensure_ascii and
        check_circular and allow_nan and
        cls is None and indent is None and separators is None and
        default is None and not sort_keys and not kw):
        return _default_encoder.encode(obj)
    if cls is None:
        cls = JSONEncoder
    return cls(
        skipkeys=skipkeys, ensure_ascii=ensure_ascii,
        check_circular=check_circular, allow_nan=allow_nan, indent=indent,
        separators=separators, default=default, sort_keys=sort_keys,
        **kw).encode(obj)


_default_decoder = JSONDecoder(object_hook=None, object_pairs_hook=None)


def detect_encoding(b):
    bstartswith = b.startswith
    if bstartswith((codecs.BOM_UTF32_BE, codecs.BOM_UTF32_LE)):
        return 'utf-32'
    if bstartswith((codecs.BOM_UTF16_BE, codecs.BOM_UTF16_LE)):
        return 'utf-16'
    if bstartswith(codecs.BOM_UTF8):
        return 'utf-8-sig'

    if len(b) >= 4:
        if not b[0]:
            # 00 00 -- -- - utf-32-be
            # 00 XX -- -- - utf-16-be
            return 'utf-16-be' if b[1] else 'utf-32-be'
        if not b[1]:
            # XX 00 00 00 - utf-32-le
            # XX 00 00 XX - utf-16-le
            # XX 00 XX -- - utf-16-le
            return 'utf-16-le' if b[2] or b[3] else 'utf-32-le'
    elif len(b) == 2:
        if not b[0]:
            # 00 XX - utf-16-be
            return 'utf-16-be'
        if not b[1]:
            # XX 00 - utf-16-le
            return 'utf-16-le'
    # default
    return 'utf-8'


def load(fp, *, cls=None, object_hook=None, parse_float=None,
        parse_int=None, parse_constant=None, object_pairs_hook=None, **kw):
    """Deserialize ``fp`` (a ``.read()``-supporting file-like object containing
    a JSON document) to a Python object.

    ``object_hook`` is an optional function that will be called with the
    result of any object literal decode (a ``dict``). The return value of
    ``object_hook`` will be used instead of the ``dict``. This feature
    can be used to implement custom decoders (e.g. JSON-RPC class hinting).

    ``object_pairs_hook`` is an optional function that will be called with the
    result of any object literal decoded with an ordered list of pairs.  The
    return value of ``object_pairs_hook`` will be used instead of the ``dict``.
    This feature can be used to implement custom decoders.  If ``object_hook``
    is also defined, the ``object_pairs_hook`` takes priority.

    To use a custom ``JSONDecoder`` subclass, specify it with the ``cls``
    kwarg; otherwise ``JSONDecoder`` is used.
    """
    return loads(fp.read(),
        cls=cls, object_hook=object_hook,
        parse_float=parse_float, parse_int=parse_int,
        parse_constant=parse_constant, object_pairs_hook=object_pairs_hook, **kw)


def loads(s, *, cls=None, object_hook=None, parse_float=None,
        parse_int=None, parse_constant=None, object_pairs_hook=None, **kw):
    """Deserialize ``s`` (a ``str``, ``bytes`` or ``bytearray`` instance
    containing a JSON document) to a Python object.

    ``object_hook`` is an optional function that will be called with the
    result of any object literal decode (a ``dict``). The return value of
    ``object_hook`` will be used instead of the ``dict``. This feature
    can be used to implement custom decoders (e.g. JSON-RPC class hinting).

    ``object_pairs_hook`` is an optional function that will be called with the
    result of any object literal decoded with an ordered list of pairs.  The
    return value of ``object_pairs_hook`` will be used instead of the ``dict``.
    This feature can be used to implement custom decoders.  If ``object_hook``
    is also defined, the ``object_pairs_hook`` takes priority.

    ``parse_float``, if specified, will be called with the string
    of every JSON float to be decoded. By default this is equivalent to
    float(num_str). This can be used to use another datatype or parser
    for JSON floats (e.g. decimal.Decimal).

    ``parse_int``, if specified, will be called with the string
    of every JSON int to be decoded. By default this is equivalent to
    int(num_str). This can be used to use another datatype or parser
    for JSON integers (e.g. float).

    ``parse_constant``, if specified, will be called with one of the
    following strings: -Infinity, Infinity, NaN.
    This can be used to raise an exception if invalid JSON numbers
    are encountered.

    To use a custom ``JSONDecoder`` subclass, specify it with the ``cls``
    kwarg; otherwise ``JSONDecoder`` is used.
    """
    if isinstance(s, str):
        if s.startswith('\ufeff'):
            raise JSONDecodeError("Unexpected UTF-8 BOM (decode using utf-8-sig)",
                                  s, 0)
    else:
        if not isinstance(s, (bytes, bytearray)):
            raise TypeError(f'the JSON object must be str, bytes or bytearray, '
                            f'not {s.__class__.__name__}')
        s = s.decode(detect_encoding(s), 'surrogatepass')

    if (cls is None and object_hook is None and
            parse_int is None and parse_float is None and
            parse_constant is None and object_pairs_hook is None and not kw):
        return _default_decoder.decode(s)
    if cls is None:
        cls = JSONDecoder
    if object_hook is not None:
        kw['object_hook'] = object_hook
    if object_pairs_hook is not None:
        kw['object_pairs_hook'] = object_pairs_hook
    if parse_float is not None:
        kw['parse_float'] = parse_float
    if parse_int is not None:
        kw['parse_int'] = parse_int
    if parse_constant is not None:
        kw['parse_constant'] = parse_constant
    return cls(**kw).decode(s)
```
