## Supplementary software v0.2.1 for "Virtual control arms for paediatric myopia trials: external validation of axial-elongation models": decoder.py

```
"""Implementation of JSONDecoder
"""
import re

from json import scanner
try:
    from _json import scanstring as c_scanstring
except ImportError:
    c_scanstring = None

__all__ = ['JSONDecoder', 'JSONDecodeError']

FLAGS = re.VERBOSE | re.MULTILINE | re.DOTALL

NaN = float('nan')
PosInf = float('inf')
NegInf = float('-inf')


class JSONDecodeError(ValueError):
    """Subclass of ValueError with the following additional properties:

    msg: The unformatted error message
    doc: The JSON document being parsed
    pos: The start index of doc where parsing failed
    lineno: The line corresponding to pos
    colno: The column corresponding to pos

    """
    # Note that this exception is used from _json
    def __init__(self, msg, doc, pos):
        lineno = doc.count('\n', 0, pos) + 1
        colno = pos - doc.rfind('\n', 0, pos)
        errmsg = '%s: line %d column %d (char %d)' % (msg, lineno, colno, pos)
        ValueError.__init__(self, errmsg)
        self.msg = msg
        self.doc = doc
        self.pos = pos
        self.lineno = lineno
        self.colno = colno

    def __reduce__(self):
        return self.__class__, (self.msg, self.doc, self.pos)


_CONSTANTS = {
    '-Infinity': NegInf,
    'Infinity': PosInf,
    'NaN': NaN,
}


HEXDIGITS = re.compile(r'[0-9A-Fa-f]{4}', FLAGS)
STRINGCHUNK = re.compile(r'(.*?)(["\\\x00-\x1f])', FLAGS)
BACKSLASH = {
    '"': '"', '\\': '\\', '/': '/',
    'b': '\b', 'f': '\f', 'n': '\n', 'r': '\r', 't': '\t',
}

def _decode_uXXXX(s, pos, _m=HEXDIGITS.match):
    esc = _m(s, pos + 1)
    if esc is not None:
        try:
            return int(esc.group(), 16)
        except ValueError:
            pass
    msg = "Invalid \\uXXXX escape"
    raise JSONDecodeError(msg, s, pos)

def py_scanstring(s, end, strict=True,
        _b=BACKSLASH, _m=STRINGCHUNK.match):
    """Scan the string s for a JSON string. End is the index of the
    character in s after the quote that started the JSON string.
    Unescapes all valid JSON string escape sequences and raises ValueError
    on attempt to decode an invalid string. If strict is False then literal
    control characters are allowed in the string.

    Returns a tuple of the decoded string and the index of the character in s
    after the end quote."""
    chunks = []
    _append = chunks.append
    begin = end - 1
    while 1:
        chunk = _m(s, end)
        if chunk is None:
            raise JSONDecodeError("Unterminated string starting at", s, begin)
        end = chunk.end()
        content, terminator = chunk.groups()
        # Content is contains zero or more unescaped string characters
        if content:
            _append(content)
        # Terminator is the end of string, a literal control character,
        # or a backslash denoting that an escape sequence follows
        if terminator == '"':
            break
        elif terminator != '\\':
            if strict:
                #msg = "Invalid control character %r at" % (terminator,)
                msg = "Invalid control character {0!r} at".format(terminator)
                raise JSONDecodeError(msg, s, end)
            else:
                _append(terminator)
                continue
        try:
            esc = s[end]
        except IndexError:
            raise JSONDecodeError("Unterminated string starting at",
                                  s, begin) from None
        # If not a unicode escape sequence, must be in the lookup table
        if esc != 'u':
            try:
                char = _b[esc]
            except KeyError:
                msg = "Invalid \\escape: {0!r}".format(esc)
                raise JSONDecodeError(msg, s, end)
            end += 1
        else:
            uni = _decode_uXXXX(s, end)
            end += 5
            if 0xd800 <= uni <= 0xdbff and s[end:end + 2] == '\\u':
                uni2 = _decode_uXXXX(s, end + 1)
                if 0xdc00 <= uni2 <= 0xdfff:
                    uni = 0x10000 + (((uni - 0xd800) << 10) | (uni2 - 0xdc00))
                    end += 6
            char = chr(uni)
        _append(char)
    return ''.join(chunks), end


# Use speedup if available
scanstring = c_scanstring or py_scanstring

WHITESPACE = re.compile(r'[ \t\n\r]*', FLAGS)
WHITESPACE_STR = ' \t\n\r'


def JSONObject(s_and_end, strict, scan_once, object_hook, object_pairs_hook,
               memo=None, _w=WHITESPACE.match, _ws=WHITESPACE_STR):
    s, end = s_and_end
    pairs = []
    pairs_append = pairs.append
    # Backwards compatibility
    if memo is None:
        memo = {}
    memo_get = memo.setdefault
    # Use a slice to prevent IndexError from being raised, the following
    # check will raise a more specific ValueError if the string is empty
    nextchar = s[end:end + 1]
    # Normally we expect nextchar == '"'
    if nextchar != '"':
        if nextchar in _ws:
            end = _w(s, end).end()
            nextchar = s[end:end + 1]
        # Trivial empty object
        if nextchar == '}':
            if object_pairs_hook is not None:
                result = object_pairs_hook(pairs)
                return result, end + 1
            pairs = {}
            if object_hook is not None:
                pairs = object_hook(pairs)
            return pairs, end + 1
        elif nextchar != '"':
            raise JSONDecodeError(
                "Expecting property name enclosed in double quotes", s, end)
    end += 1
    while True:
        key, end = scanstring(s, end, strict)
        key = memo_get(key, key)
        # To skip some function call overhead we optimize the fast paths where
        # the JSON key separator is ": " or just ":".
        if s[end:end + 1] != ':':
            end = _w(s, end).end()
            if s[end:end + 1] != ':':
                raise JSONDecodeError("Expecting ':' delimiter", s, end)
        end += 1

        try:
            if s[end] in _ws:
                end += 1
                if s[end] in _ws:
                    end = _w(s, end + 1).end()
        except IndexError:
            pass

        try:
            value, end = scan_once(s, end)
        except StopIteration as err:
            raise JSONDecodeError("Expecting value", s, err.value) from None
        pairs_append((key, value))
        try:
            nextchar = s[end]
            if nextchar in _ws:
                end = _w(s, end + 1).end()
                nextchar = s[end]
        except IndexError:
            nextchar = ''
        end += 1

        if nextchar == '}':
            break
        elif nextchar != ',':
            raise JSONDecodeError("Expecting ',' delimiter", s, end - 1)
        comma_idx = end - 1
        end = _w(s, end).end()
        nextchar = s[end:end + 1]
        end += 1
        if nextchar != '"':
            if nextchar == '}':
                raise JSONDecodeError("Illegal trailing comma before end of object", s, comma_idx)
            raise JSONDecodeError(
                "Expecting property name enclosed in double quotes", s, end - 1)
    if object_pairs_hook is not None:
        result = object_pairs_hook(pairs)
        return result, end
    pairs = dict(pairs)
    if object_hook is not None:
        pairs = object_hook(pairs)
    return pairs, end

def JSONArray(s_and_end, scan_once, _w=WHITESPACE.match, _ws=WHITESPACE_STR):
    s, end = s_and_end
    values = []
    nextchar = s[end:end + 1]
    if nextchar in _ws:
        end = _w(s, end + 1).end()
        nextchar = s[end:end + 1]
    # Look-ahead for trivial empty array
    if nextchar == ']':
        return values, end + 1
    _append = values.append
    while True:
        try:
            value, end = scan_once(s, end)
        except StopIteration as err:
            raise JSONDecodeError("Expecting value", s, err.value) from None
        _append(value)
        nextchar = s[end:end + 1]
        if nextchar in _ws:
            end = _w(s, end + 1).end()
            nextchar = s[end:end + 1]
        end += 1
        if nextchar == ']':
            break
        elif nextchar != ',':
            raise JSONDecodeError("Expecting ',' delimiter", s, end - 1)
        comma_idx = end - 1
        try:
            if s[end] in _ws:
                end += 1
                if s[end] in _ws:
                    end = _w(s, end + 1).end()
            nextchar = s[end:end + 1]
        except IndexError:
            pass
        if nextchar == ']':
            raise JSONDecodeError("Illegal trailing comma before end of array", s, comma_idx)

    return values, end


class JSONDecoder(object):
    """Simple JSON <https://json.org> decoder

    Performs the following translations in decoding by default:

    +---------------+-------------------+
    | JSON          | Python            |
    +===============+===================+
    | object        | dict              |
    +---------------+-------------------+
    | array         | list              |
    +---------------+-------------------+
    | string        | str               |
    +---------------+-------------------+
    | number (int)  | int               |
    +---------------+-------------------+
    | number (real) | float             |
    +---------------+-------------------+
    | true          | True              |
    +---------------+-------------------+
    | false         | False             |
    +---------------+-------------------+
    | null          | None              |
    +---------------+-------------------+

    It also understands ``NaN``, ``Infinity``, and ``-Infinity`` as
    their corresponding ``float`` values, which is outside the JSON spec.

    """

    def __init__(self, *, object_hook=None, parse_float=None,
            parse_int=None, parse_constant=None, strict=True,
            object_pairs_hook=None):
        """``object_hook``, if specified, will be called with the result
        of every JSON object decoded and its return value will be used in
        place of the given ``dict``.  This can be used to provide custom
        deserializations (e.g. to support JSON-RPC class hinting).

        ``object_pairs_hook``, if specified will be called with the result of
        every JSON object decoded with an ordered list of pairs.  The return
        value of ``object_pairs_hook`` will be used instead of the ``dict``.
        This feature can be used to implement custom decoders.
        If ``object_hook`` is also defined, the ``object_pairs_hook`` takes
        priority.

        ``parse_float``, if specified, will be called with the string
        of every JSON float to be decoded. By default this is equivalent to
        float(num_str). This can be used to use another datatype or parser
        for JSON floats (e.g. decimal.Decimal).

        ``parse_int``, if specified, will be called with the string
        of every JSON int to be decoded. By default this is equivalent to
        int(num_str). This can be used to use another datatype or parser
        for JSON integers (e.g. float).

        ``parse_constant``, if specified, will be called with one of the
        following strings: -Infinity, Infinity, NaN.
        This can be used to raise an exception if invalid JSON numbers
        are encountered.

        If ``strict`` is false (true is the default), then control
        characters will be allowed inside strings.  Control characters in
        this context are those with character codes in the 0-31 range,
        including ``'\\t'`` (tab), ``'\\n'``, ``'\\r'`` and ``'\\0'``.
        """
        self.object_hook = object_hook
        self.parse_float = parse_float or float
        self.parse_int = parse_int or int
        self.parse_constant = parse_constant or _CONSTANTS.__getitem__
        self.strict = strict
        self.object_pairs_hook = object_pairs_hook
        self.parse_object = JSONObject
        self.parse_array = JSONArray
        self.parse_string = scanstring
        self.memo = {}
        self.scan_once = scanner.make_scanner(self)


    def decode(self, s, _w=WHITESPACE.match):
        """Return the Python representation of ``s`` (a ``str`` instance
        containing a JSON document).

        """
        obj, end = self.raw_decode(s, idx=_w(s, 0).end())
        end = _w(s, end).end()
        if end != len(s):
            raise JSONDecodeError("Extra data", s, end)
        return obj

    def raw_decode(self, s, idx=0):
        """Decode a JSON document from ``s`` (a ``str`` beginning with
        a JSON document) and return a 2-tuple of the Python
        representation and the index in ``s`` where the document ended.

        This can be used to decode a JSON document from a string that may
        have extraneous data at the end.

        """
        try:
            obj, end = self.scan_once(s, idx)
        except StopIteration as err:
            raise JSONDecodeError("Expecting value", s, err.value) from None
        return obj, end
```
