## Supplementary software v0.2.1 for "Virtual control arms for paediatric myopia trials: external validation of axial-elongation models": encoder.py

```
"""Implementation of JSONEncoder
"""
import re

try:
    from _json import encode_basestring_ascii as c_encode_basestring_ascii
except ImportError:
    c_encode_basestring_ascii = None
try:
    from _json import encode_basestring as c_encode_basestring
except ImportError:
    c_encode_basestring = None
try:
    from _json import make_encoder as c_make_encoder
except ImportError:
    c_make_encoder = None

ESCAPE = re.compile(r'[\x00-\x1f\\"\b\f\n\r\t]')
ESCAPE_ASCII = re.compile(r'([\\"]|[^\ -~])')
HAS_UTF8 = re.compile(b'[\x80-\xff]')
ESCAPE_DCT = {
    '\\': '\\\\',
    '"': '\\"',
    '\b': '\\b',
    '\f': '\\f',
    '\n': '\\n',
    '\r': '\\r',
    '\t': '\\t',
}
for i in range(0x20):
    ESCAPE_DCT.setdefault(chr(i), '\\u{0:04x}'.format(i))
    #ESCAPE_DCT.setdefault(chr(i), '\\u%04x' % (i,))
del i

INFINITY = float('inf')
_JSNULL = None

def py_encode_basestring(s):
    """Return a JSON representation of a Python string

    """
    def replace(match):
        return ESCAPE_DCT[match.group(0)]
    return '"' + ESCAPE.sub(replace, s) + '"'


encode_basestring = (c_encode_basestring or py_encode_basestring)


def py_encode_basestring_ascii(s):
    """Return an ASCII-only JSON representation of a Python string

    """
    def replace(match):
        s = match.group(0)
        try:
            return ESCAPE_DCT[s]
        except KeyError:
            n = ord(s)
            if n < 0x10000:
                return '\\u{0:04x}'.format(n)
                #return '\\u%04x' % (n,)
            else:
                # surrogate pair
                n -= 0x10000
                s1 = 0xd800 | ((n >> 10) & 0x3ff)
                s2 = 0xdc00 | (n & 0x3ff)
                return '\\u{0:04x}\\u{1:04x}'.format(s1, s2)
    return '"' + ESCAPE_ASCII.sub(replace, s) + '"'


encode_basestring_ascii = (
    c_encode_basestring_ascii or py_encode_basestring_ascii)

class JSONEncoder(object):
    """Extensible JSON <https://json.org> encoder for Python data structures.

    Supports the following objects and types by default:

    +-------------------+---------------+
    | Python            | JSON          |
    +===================+===============+
    | dict              | object        |
    +-------------------+---------------+
    | list, tuple       | array         |
    +-------------------+---------------+
    | str               | string        |
    +-------------------+---------------+
    | int, float        | number        |
    +-------------------+---------------+
    | True              | true          |
    +-------------------+---------------+
    | False             | false         |
    +-------------------+---------------+
    | None              | null          |
    +-------------------+---------------+

    To extend this to recognize other objects, subclass and implement a
    ``.default()`` method with another method that returns a serializable
    object for ``o`` if possible, otherwise it should call the superclass
    implementation (to raise ``TypeError``).

    """
    item_separator = ', '
    key_separator = ': '
    def __init__(self, *, skipkeys=False, ensure_ascii=True,
            check_circular=True, allow_nan=True, sort_keys=False,
            indent=None, separators=None, default=None):
        """Constructor for JSONEncoder, with sensible defaults.

        If skipkeys is false, then it is a TypeError to attempt
        encoding of keys that are not str, int, float or None.  If
        skipkeys is True, such items are simply skipped.

        If ensure_ascii is true, the output is guaranteed to be str
        objects with all incoming non-ASCII characters escaped.  If
        ensure_ascii is false, the output can contain non-ASCII characters.

        If check_circular is true, then lists, dicts, and custom encoded
        objects will be checked for circular references during encoding to
        prevent an infinite recursion (which would cause an RecursionError).
        Otherwise, no such check takes place.

        If allow_nan is true, then NaN, Infinity, and -Infinity will be
        encoded as such.  This behavior is not JSON specification compliant,
        but is consistent with most JavaScript based encoders and decoders.
        Otherwise, it will be a ValueError to encode such floats.

        If sort_keys is true, then the output of dictionaries will be
        sorted by key; this is useful for regression tests to ensure
        that JSON serializations can be compared on a day-to-day basis.

        If indent is a non-negative integer, then JSON array
        elements and object members will be pretty-printed with that
        indent level.  An indent level of 0 will only insert newlines.
        None is the most compact representation.

        If specified, separators should be an (item_separator, key_separator)
        tuple.  The default is (', ', ': ') if *indent* is ``None`` and
        (',', ': ') otherwise.  To get the most compact JSON representation,
        you should specify (',', ':') to eliminate whitespace.

        If specified, default is a function that gets called for objects
        that can't otherwise be serialized.  It should return a JSON encodable
        version of the object or raise a ``TypeError``.

        """

        self.skipkeys = skipkeys
        self.ensure_ascii = ensure_ascii
        self.check_circular = check_circular
        self.allow_nan = allow_nan
        self.sort_keys = sort_keys
        self.indent = indent
        if separators is not None:
            self.item_separator, self.key_separator = separators
        elif indent is not None:
            self.item_separator = ','
        if default is not None:
            self.default = default

    def default(self, o):
        """Implement this method in a subclass such that it returns
        a serializable object for ``o``, or calls the base implementation
        (to raise a ``TypeError``).

        For example, to support arbitrary iterators, you could
        implement default like this::

            def default(self, o):
                try:
                    iterable = iter(o)
                except TypeError:
                    pass
                else:
                    return list(iterable)
                # Let the base class default method raise the TypeError
                return super().default(o)

        """
        raise TypeError(f'Object of type {o.__class__.__name__} '
                        f'is not JSON serializable')

    def encode(self, o):
        """Return a JSON string representation of a Python data structure.

        >>> from json.encoder import JSONEncoder
        >>> JSONEncoder().encode({"foo": ["bar", "baz"]})
        '{"foo": ["bar", "baz"]}'

        """
        # This is for extremely simple cases and benchmarks.
        if isinstance(o, str):
            if self.ensure_ascii:
                return encode_basestring_ascii(o)
            else:
                return encode_basestring(o)
        # This doesn't pass the iterator directly to ''.join() because the
        # exceptions aren't as detailed.  The list call should be roughly
        # equivalent to the PySequence_Fast that ''.join() would do.
        chunks = self.iterencode(o, _one_shot=True)
        if not isinstance(chunks, (list, tuple)):
            chunks = list(chunks)
        return ''.join(chunks)

    def iterencode(self, o, _one_shot=False):
        """Encode the given object and yield each string
        representation as available.

        For example::

            for chunk in JSONEncoder().iterencode(bigobject):
                mysocket.write(chunk)

        """
        if self.check_circular:
            markers = {}
        else:
            markers = None
        if self.ensure_ascii:
            _encoder = encode_basestring_ascii
        else:
            _encoder = encode_basestring

        def floatstr(o, allow_nan=self.allow_nan,
                _repr=float.__repr__, _inf=INFINITY, _neginf=-INFINITY):
            # Check for specials.  Note that this type of test is processor
            # and/or platform-specific, so do tests which don't depend on the
            # internals.

            if o != o:
                text = 'NaN'
            elif o == _inf:
                text = 'Infinity'
            elif o == _neginf:
                text = '-Infinity'
            else:
                return _repr(o)

            if not allow_nan:
                raise ValueError(
                    "Out of range float values are not JSON compliant: " +
                    repr(o))

            return text


        if self.indent is None or isinstance(self.indent, str):
            indent = self.indent
        else:
            indent = ' ' * self.indent
        if _one_shot and c_make_encoder is not None:
            _iterencode = c_make_encoder(
                markers, self.default, _encoder, indent,
                self.key_separator, self.item_separator, self.sort_keys,
                self.skipkeys, self.allow_nan)
        else:
            _iterencode = _make_iterencode(
                markers, self.default, _encoder, indent, floatstr,
                self.key_separator, self.item_separator, self.sort_keys,
                self.skipkeys, _one_shot)
        return _iterencode(o, 0)

def _make_iterencode(markers, _default, _encoder, _indent, _floatstr,
        _key_separator, _item_separator, _sort_keys, _skipkeys, _one_shot,
        ## HACK: hand-optimized bytecode; turn globals into locals
        ValueError=ValueError,
        dict=dict,
        float=float,
        id=id,
        int=int,
        isinstance=isinstance,
        list=list,
        str=str,
        tuple=tuple,
        _intstr=int.__repr__,
    ):

    def _iterencode_list(lst, _current_indent_level):
        if not lst:
            yield '[]'
            return
        if markers is not None:
            markerid = id(lst)
            if markerid in markers:
                raise ValueError("Circular reference detected")
            markers[markerid] = lst
        buf = '['
        if _indent is not None:
            _current_indent_level += 1
            newline_indent = '\n' + _indent * _current_indent_level
            separator = _item_separator + newline_indent
            buf += newline_indent
        else:
            newline_indent = None
            separator = _item_separator
        first = True
        for value in lst:
            if first:
                first = False
            else:
                buf = separator
            if isinstance(value, str):
                yield buf + _encoder(value)
            elif value is None:
                yield buf + 'null'
            elif value is _JSNULL:
                yield buf + 'null'
            elif value is True:
                yield buf + 'true'
            elif value is False:
                yield buf + 'false'
            elif isinstance(value, int):
                # Subclasses of int/float may override __repr__, but we still
                # want to encode them as integers/floats in JSON. One example
                # within the standard library is IntEnum.
                yield buf + _intstr(value)
            elif isinstance(value, float):
                # see comment above for int
                yield buf + _floatstr(value)
            else:
                yield buf
                if isinstance(value, (list, tuple)):
                    chunks = _iterencode_list(value, _current_indent_level)
                elif isinstance(value, dict):
                    chunks = _iterencode_dict(value, _current_indent_level)
                else:
                    chunks = _iterencode(value, _current_indent_level)
                yield from chunks
        if newline_indent is not None:
            _current_indent_level -= 1
            yield '\n' + _indent * _current_indent_level
        yield ']'
        if markers is not None:
            del markers[markerid]

    def _iterencode_dict(dct, _current_indent_level):
        if not dct:
            yield '{}'
            return
        if markers is not None:
            markerid = id(dct)
            if markerid in markers:
                raise ValueError("Circular reference detected")
            markers[markerid] = dct
        yield '{'
        if _indent is not None:
            _current_indent_level += 1
            newline_indent = '\n' + _indent * _current_indent_level
            item_separator = _item_separator + newline_indent
            yield newline_indent
        else:
            newline_indent = None
            item_separator = _item_separator
        first = True
        if _sort_keys:
            items = sorted(dct.items())
        else:
            items = dct.items()
        for key, value in items:
            if isinstance(key, str):
                pass
            # JavaScript is weakly typed for these, so it makes sense to
            # also allow them.  Many encoders seem to do something like this.
            elif isinstance(key, float):
                # see comment for int/float in _make_iterencode
                key = _floatstr(key)
            elif key is True:
                key = 'true'
            elif key is False:
                key = 'false'
            elif key is None:
                key = 'null'
            elif key is _JSNULL:
                key = 'null'
            elif isinstance(key, int):
                # see comment for int/float in _make_iterencode
                key = _intstr(key)
            elif _skipkeys:
                continue
            else:
                raise TypeError(f'keys must be str, int, float, bool or None, '
                                f'not {key.__class__.__name__}')
            if first:
                first = False
            else:
                yield item_separator
            yield _encoder(key)
            yield _key_separator
            if isinstance(value, str):
                yield _encoder(value)
            elif value is None:
                yield 'null'
            elif key is _JSNULL:
                yield 'null'
            elif value is True:
                yield 'true'
            elif value is False:
                yield 'false'
            elif isinstance(value, int):
                # see comment for int/float in _make_iterencode
                yield _intstr(value)
            elif isinstance(value, float):
                # see comment for int/float in _make_iterencode
                yield _floatstr(value)
            else:
                if isinstance(value, (list, tuple)):
                    chunks = _iterencode_list(value, _current_indent_level)
                elif isinstance(value, dict):
                    chunks = _iterencode_dict(value, _current_indent_level)
                else:
                    chunks = _iterencode(value, _current_indent_level)
                yield from chunks
        if newline_indent is not None:
            _current_indent_level -= 1
            yield '\n' + _indent * _current_indent_level
        yield '}'
        if markers is not None:
            del markers[markerid]

    def _iterencode(o, _current_indent_level):
        if isinstance(o, str):
            yield _encoder(o)
        elif o is None:
            yield 'null'
        elif o is _JSNULL:
            yield 'null'
        elif o is True:
            yield 'true'
        elif o is False:
            yield 'false'
        elif isinstance(o, int):
            # see comment for int/float in _make_iterencode
            yield _intstr(o)
        elif isinstance(o, float):
            # see comment for int/float in _make_iterencode
            yield _floatstr(o)
        elif isinstance(o, (list, tuple)):
            yield from _iterencode_list(o, _current_indent_level)
        elif isinstance(o, dict):
            yield from _iterencode_dict(o, _current_indent_level)
        else:
            if markers is not None:
                markerid = id(o)
                if markerid in markers:
                    raise ValueError("Circular reference detected")
                markers[markerid] = o
            o = _default(o)
            yield from _iterencode(o, _current_indent_level)
            if markers is not None:
                del markers[markerid]
    return _iterencode
```
