## Supplementary software v0.2.1 for "Virtual control arms for paediatric myopia trials: external validation of axial-elongation models": scanner.py

```
"""JSON token scanner
"""
import re
try:
    from _json import make_scanner as c_make_scanner
except ImportError:
    c_make_scanner = None

__all__ = ['make_scanner']

NUMBER_RE = re.compile(
    r'(-?(?:0|[1-9][0-9]*))(\.[0-9]+)?([eE][-+]?[0-9]+)?',
    (re.VERBOSE | re.MULTILINE | re.DOTALL))

def py_make_scanner(context):
    parse_object = context.parse_object
    parse_array = context.parse_array
    parse_string = context.parse_string
    match_number = NUMBER_RE.match
    strict = context.strict
    parse_float = context.parse_float
    parse_int = context.parse_int
    parse_constant = context.parse_constant
    object_hook = context.object_hook
    object_pairs_hook = context.object_pairs_hook
    memo = context.memo

    def _scan_once(string, idx):
        try:
            nextchar = string[idx]
        except IndexError:
            raise StopIteration(idx) from None

        if nextchar == '"':
            return parse_string(string, idx + 1, strict)
        elif nextchar == '{':
            return parse_object((string, idx + 1), strict,
                _scan_once, object_hook, object_pairs_hook, memo)
        elif nextchar == '[':
            return parse_array((string, idx + 1), _scan_once)
        elif nextchar == 'n' and string[idx:idx + 4] == 'null':
            return None, idx + 4
        elif nextchar == 't' and string[idx:idx + 4] == 'true':
            return True, idx + 4
        elif nextchar == 'f' and string[idx:idx + 5] == 'false':
            return False, idx + 5

        m = match_number(string, idx)
        if m is not None:
            integer, frac, exp = m.groups()
            if frac or exp:
                res = parse_float(integer + (frac or '') + (exp or ''))
            else:
                res = parse_int(integer)
            return res, m.end()
        elif nextchar == 'N' and string[idx:idx + 3] == 'NaN':
            return parse_constant('NaN'), idx + 3
        elif nextchar == 'I' and string[idx:idx + 8] == 'Infinity':
            return parse_constant('Infinity'), idx + 8
        elif nextchar == '-' and string[idx:idx + 9] == '-Infinity':
            return parse_constant('-Infinity'), idx + 9
        else:
            raise StopIteration(idx)

    def scan_once(string, idx):
        try:
            return _scan_once(string, idx)
        finally:
            memo.clear()

    return scan_once

make_scanner = c_make_scanner or py_make_scanner
```
