## Supplementary software v0.2.1 for "Virtual control arms for paediatric myopia trials: external validation of axial-elongation models": tool.py

```
r"""Command-line tool to validate and pretty-print JSON

Usage::

    $ echo '{"json":"obj"}' | python -m json.tool
    {
        "json": "obj"
    }
    $ echo '{ 1.2:3.4}' | python -m json.tool
    Expecting property name enclosed in double quotes: line 1 column 3 (char 2)

"""
import argparse
import json
import sys


def main():
    prog = 'python -m json.tool'
    description = ('A simple command line interface for json module '
                   'to validate and pretty-print JSON objects.')
    parser = argparse.ArgumentParser(prog=prog, description=description)
    parser.add_argument('infile', nargs='?',
                        help='a JSON file to be validated or pretty-printed',
                        default='-')
    parser.add_argument('outfile', nargs='?',
                        help='write the output of infile to outfile',
                        default=None)
    parser.add_argument('--sort-keys', action='store_true', default=False,
                        help='sort the output of dictionaries alphabetically by key')
    parser.add_argument('--no-ensure-ascii', dest='ensure_ascii', action='store_false',
                        help='disable escaping of non-ASCII characters')
    parser.add_argument('--json-lines', action='store_true', default=False,
                        help='parse input using the JSON Lines format. '
                        'Use with --no-indent or --compact to produce valid JSON Lines output.')
    group = parser.add_mutually_exclusive_group()
    group.add_argument('--indent', default=4, type=int,
                       help='separate items with newlines and use this number '
                       'of spaces for indentation')
    group.add_argument('--tab', action='store_const', dest='indent',
                       const='\t', help='separate items with newlines and use '
                       'tabs for indentation')
    group.add_argument('--no-indent', action='store_const', dest='indent',
                       const=None,
                       help='separate items with spaces rather than newlines')
    group.add_argument('--compact', action='store_true',
                       help='suppress all whitespace separation (most compact)')
    options = parser.parse_args()

    dump_args = {
        'sort_keys': options.sort_keys,
        'indent': options.indent,
        'ensure_ascii': options.ensure_ascii,
    }
    if options.compact:
        dump_args['indent'] = None
        dump_args['separators'] = ',', ':'

    try:
        if options.infile == '-':
            infile = sys.stdin
        else:
            infile = open(options.infile, encoding='utf-8')
        try:
            if options.json_lines:
                objs = (json.loads(line) for line in infile)
            else:
                objs = (json.load(infile),)
        finally:
            if infile is not sys.stdin:
                infile.close()

        if options.outfile is None:
            outfile = sys.stdout
        else:
            outfile = open(options.outfile, 'w', encoding='utf-8')
        with outfile:
            for obj in objs:
                json.dump(obj, outfile, **dump_args)
                outfile.write('\n')
    except ValueError as e:
        raise SystemExit(e)


if __name__ == '__main__':
    try:
        main()
    except BrokenPipeError as exc:
        sys.exit(exc.errno)
```
