## Supplementary software v0.2.1 for "Virtual control arms for paediatric myopia trials: external validation of axial-elongation models": keyword.py

```
"""Keywords (from "Grammar/python.gram")

This file is automatically generated; please don't muck it up!

To update the symbols in this file, 'cd' to the top directory of
the python source tree and run:

    PYTHONPATH=Tools/peg_generator python3 -m pegen.keywordgen \
        Grammar/python.gram \
        Grammar/Tokens \
        Lib/keyword.py

Alternatively, you can run 'make regen-keyword'.
"""

__all__ = ["iskeyword", "issoftkeyword", "kwlist", "softkwlist"]

kwlist = [
    'False',
    'None',
    'True',
    'and',
    'as',
    'assert',
    'async',
    'await',
    'break',
    'class',
    'continue',
    'def',
    'del',
    'elif',
    'else',
    'except',
    'finally',
    'for',
    'from',
    'global',
    'if',
    'import',
    'in',
    'is',
    'lambda',
    'nonlocal',
    'not',
    'or',
    'pass',
    'raise',
    'return',
    'try',
    'while',
    'with',
    'yield'
]

softkwlist = [
    '_',
    'case',
    'match',
    'type'
]

iskeyword = frozenset(kwlist).__contains__
issoftkeyword = frozenset(softkwlist).__contains__
```
