## Supplementary software v0.2.1 for "Virtual control arms for paediatric myopia trials: external validation of axial-elongation models": linecache.py

```
"""Cache lines from Python source files.

This is intended to read lines from modules imported -- hence if a filename
is not found, it will look down the module search path for a file by
that name.
"""

__all__ = ["getline", "clearcache", "checkcache", "lazycache"]


# The cache. Maps filenames to either a thunk which will provide source code,
# or a tuple (size, mtime, lines, fullname) once loaded.
cache = {}


def clearcache():
    """Clear the cache entirely."""
    cache.clear()


def getline(filename, lineno, module_globals=None):
    """Get a line for a Python source file from the cache.
    Update the cache if it doesn't contain an entry for this file already."""

    lines = getlines(filename, module_globals)
    if 1 <= lineno <= len(lines):
        return lines[lineno - 1]
    return ''


def getlines(filename, module_globals=None):
    """Get the lines for a Python source file from the cache.
    Update the cache if it doesn't contain an entry for this file already."""

    if filename in cache:
        entry = cache[filename]
        if len(entry) != 1:
            return cache[filename][2]

    try:
        return updatecache(filename, module_globals)
    except MemoryError:
        clearcache()
        return []


def checkcache(filename=None):
    """Discard cache entries that are out of date.
    (This is not checked upon each call!)"""

    if filename is None:
        # get keys atomically
        filenames = cache.copy().keys()
    else:
        filenames = [filename]

    for filename in filenames:
        try:
            entry = cache[filename]
        except KeyError:
            continue

        if len(entry) == 1:
            # lazy cache entry, leave it lazy.
            continue
        size, mtime, lines, fullname = entry
        if mtime is None:
            continue   # no-op for files loaded via a __loader__
        try:
            # This import can fail if the interpreter is shutting down
            import os
        except ImportError:
            return
        try:
            stat = os.stat(fullname)
        except (OSError, ValueError):
            cache.pop(filename, None)
            continue
        if size != stat.st_size or mtime != stat.st_mtime:
            cache.pop(filename, None)


def updatecache(filename, module_globals=None):
    """Update a cache entry and return its list of lines.
    If something's wrong, print a message, discard the cache entry,
    and return an empty list."""

    # These imports are not at top level because linecache is in the critical
    # path of the interpreter startup and importing os and sys take a lot of time
    # and slows down the startup sequence.
    import os
    import sys
    import tokenize

    if filename in cache:
        if len(cache[filename]) != 1:
            cache.pop(filename, None)
    if not filename or (filename.startswith('<') and filename.endswith('>')):
        return []

    fullname = filename
    try:
        stat = os.stat(fullname)
    except OSError:
        basename = filename

        # Realise a lazy loader based lookup if there is one
        # otherwise try to lookup right now.
        if lazycache(filename, module_globals):
            try:
                data = cache[filename][0]()
            except (ImportError, OSError):
                pass
            else:
                if data is None:
                    # No luck, the PEP302 loader cannot find the source
                    # for this module.
                    return []
                cache[filename] = (
                    len(data),
                    None,
                    [line + '\n' for line in data.splitlines()],
                    fullname
                )
                return cache[filename][2]

        # Try looking through the module search path, which is only useful
        # when handling a relative filename.
        if os.path.isabs(filename):
            return []

        for dirname in sys.path:
            try:
                fullname = os.path.join(dirname, basename)
            except (TypeError, AttributeError):
                # Not sufficiently string-like to do anything useful with.
                continue
            try:
                stat = os.stat(fullname)
                break
            except (OSError, ValueError):
                pass
        else:
            return []
    except ValueError:  # may be raised by os.stat()
        return []
    try:
        with tokenize.open(fullname) as fp:
            lines = fp.readlines()
    except (OSError, UnicodeDecodeError, SyntaxError):
        return []
    if not lines:
        lines = ['\n']
    elif not lines[-1].endswith('\n'):
        lines[-1] += '\n'
    size, mtime = stat.st_size, stat.st_mtime
    cache[filename] = size, mtime, lines, fullname
    return lines


def lazycache(filename, module_globals):
    """Seed the cache for filename with module_globals.

    The module loader will be asked for the source only when getlines is
    called, not immediately.

    If there is an entry in the cache already, it is not altered.

    :return: True if a lazy load is registered in the cache,
        otherwise False. To register such a load a module loader with a
        get_source method must be found, the filename must be a cacheable
        filename, and the filename must not be already cached.
    """
    if filename in cache:
        if len(cache[filename]) == 1:
            return True
        else:
            return False
    if not filename or (filename.startswith('<') and filename.endswith('>')):
        return False
    # Try for a __loader__, if available
    if module_globals and '__name__' in module_globals:
        spec = module_globals.get('__spec__')
        name = getattr(spec, 'name', None) or module_globals['__name__']
        loader = getattr(spec, 'loader', None)
        if loader is None:
            loader = module_globals.get('__loader__')
        get_source = getattr(loader, 'get_source', None)

        if name and get_source:
            def get_lines(name=name, *args, **kwargs):
                return get_source(name, *args, **kwargs)
            cache[filename] = (get_lines,)
            return True
    return False


def _register_code(code, string, name):
    cache[code] = (
            len(string),
            None,
            [line + '\n' for line in string.splitlines()],
            name)
```
