## Supplementary software v0.2.1 for "Virtual control arms for paediatric myopia trials: external validation of axial-elongation models": locale.py

```
"""Locale support module.

The module provides low-level access to the C lib's locale APIs and adds high
level number formatting APIs as well as a locale aliasing engine to complement
these.

The aliasing engine includes support for many commonly used locale names and
maps them to values suitable for passing to the C lib's setlocale() function. It
also includes default encodings for all supported locale names.

"""

import sys
import encodings
import encodings.aliases
import re
import _collections_abc
from builtins import str as _builtin_str
import functools

# Try importing the _locale module.
#
# If this fails, fall back on a basic 'C' locale emulation.

# Yuck:  LC_MESSAGES is non-standard:  can't tell whether it exists before
# trying the import.  So __all__ is also fiddled at the end of the file.
__all__ = ["getlocale", "getdefaultlocale", "getpreferredencoding", "Error",
           "setlocale", "localeconv", "strcoll", "strxfrm",
           "str", "atof", "atoi", "format_string", "currency",
           "normalize", "LC_CTYPE", "LC_COLLATE", "LC_TIME", "LC_MONETARY",
           "LC_NUMERIC", "LC_ALL", "CHAR_MAX", "getencoding"]

def _strcoll(a,b):
    """ strcoll(string,string) -> int.
        Compares two strings according to the locale.
    """
    return (a > b) - (a < b)

def _strxfrm(s):
    """ strxfrm(string) -> string.
        Returns a string that behaves for cmp locale-aware.
    """
    return s

try:

    from _locale import *

except ImportError:

    # Locale emulation

    CHAR_MAX = 127
    LC_ALL = 6
    LC_COLLATE = 3
    LC_CTYPE = 0
    LC_MESSAGES = 5
    LC_MONETARY = 4
    LC_NUMERIC = 1
    LC_TIME = 2
    Error = ValueError

    def localeconv():
        """ localeconv() -> dict.
            Returns numeric and monetary locale-specific parameters.
        """
        # 'C' locale default values
        return {'grouping': [127],
                'currency_symbol': '',
                'n_sign_posn': 127,
                'p_cs_precedes': 127,
                'n_cs_precedes': 127,
                'mon_grouping': [],
                'n_sep_by_space': 127,
                'decimal_point': '.',
                'negative_sign': '',
                'positive_sign': '',
                'p_sep_by_space': 127,
                'int_curr_symbol': '',
                'p_sign_posn': 127,
                'thousands_sep': '',
                'mon_thousands_sep': '',
                'frac_digits': 127,
                'mon_decimal_point': '',
                'int_frac_digits': 127}

    def setlocale(category, value=None):
        """ setlocale(integer,string=None) -> string.
            Activates/queries locale processing.
        """
        if value not in (None, '', 'C'):
            raise Error('_locale emulation only supports "C" locale')
        return 'C'

# These may or may not exist in _locale, so be sure to set them.
if 'strxfrm' not in globals():
    strxfrm = _strxfrm
if 'strcoll' not in globals():
    strcoll = _strcoll


_localeconv = localeconv

# With this dict, you can override some items of localeconv's return value.
# This is useful for testing purposes.
_override_localeconv = {}

@functools.wraps(_localeconv)
def localeconv():
    d = _localeconv()
    if _override_localeconv:
        d.update(_override_localeconv)
    return d


### Number formatting APIs

# Author: Martin von Loewis
# improved by Georg Brandl

# Iterate over grouping intervals
def _grouping_intervals(grouping):
    last_interval = None
    for interval in grouping:
        # if grouping is -1, we are done
        if interval == CHAR_MAX:
            return
        # 0: re-use last group ad infinitum
        if interval == 0:
            if last_interval is None:
                raise ValueError("invalid grouping")
            while True:
                yield last_interval
        yield interval
        last_interval = interval

#perform the grouping from right to left
def _group(s, monetary=False):
    conv = localeconv()
    thousands_sep = conv[monetary and 'mon_thousands_sep' or 'thousands_sep']
    grouping = conv[monetary and 'mon_grouping' or 'grouping']
    if not grouping:
        return (s, 0)
    if s[-1] == ' ':
        stripped = s.rstrip()
        right_spaces = s[len(stripped):]
        s = stripped
    else:
        right_spaces = ''
    left_spaces = ''
    groups = []
    for interval in _grouping_intervals(grouping):
        if not s or s[-1] not in "0123456789":
            # only non-digit characters remain (sign, spaces)
            left_spaces = s
            s = ''
            break
        groups.append(s[-interval:])
        s = s[:-interval]
    if s:
        groups.append(s)
    groups.reverse()
    return (
        left_spaces + thousands_sep.join(groups) + right_spaces,
        len(thousands_sep) * (len(groups) - 1)
    )

# Strip a given amount of excess padding from the given string
def _strip_padding(s, amount):
    lpos = 0
    while amount and s[lpos] == ' ':
        lpos += 1
        amount -= 1
    rpos = len(s) - 1
    while amount and s[rpos] == ' ':
        rpos -= 1
        amount -= 1
    return s[lpos:rpos+1]

_percent_re = re.compile(r'%(?:\((?P<key>.*?)\))?'
                         r'(?P<modifiers>[-#0-9 +*.hlL]*?)[eEfFgGdiouxXcrs%]')

def _format(percent, value, grouping=False, monetary=False, *additional):
    if additional:
        formatted = percent % ((value,) + additional)
    else:
        formatted = percent % value
    if percent[-1] in 'eEfFgGdiu':
        formatted = _localize(formatted, grouping, monetary)
    return formatted

# Transform formatted as locale number according to the locale settings
def _localize(formatted, grouping=False, monetary=False):
    # floats and decimal ints need special action!
    if '.' in formatted:
        seps = 0
        parts = formatted.split('.')
        if grouping:
            parts[0], seps = _group(parts[0], monetary=monetary)
        decimal_point = localeconv()[monetary and 'mon_decimal_point'
                                              or 'decimal_point']
        formatted = decimal_point.join(parts)
        if seps:
            formatted = _strip_padding(formatted, seps)
    else:
        seps = 0
        if grouping:
            formatted, seps = _group(formatted, monetary=monetary)
        if seps:
            formatted = _strip_padding(formatted, seps)
    return formatted

def format_string(f, val, grouping=False, monetary=False):
    """Formats a string in the same way that the % formatting would use,
    but takes the current locale into account.

    Grouping is applied if the third parameter is true.
    Conversion uses monetary thousands separator and grouping strings if
    forth parameter monetary is true."""
    percents = list(_percent_re.finditer(f))
    new_f = _percent_re.sub('%s', f)

    if isinstance(val, _collections_abc.Mapping):
        new_val = []
        for perc in percents:
            if perc.group()[-1]=='%':
                new_val.append('%')
            else:
                new_val.append(_format(perc.group(), val, grouping, monetary))
    else:
        if not isinstance(val, tuple):
            val = (val,)
        new_val = []
        i = 0
        for perc in percents:
            if perc.group()[-1]=='%':
                new_val.append('%')
            else:
                starcount = perc.group('modifiers').count('*')
                new_val.append(_format(perc.group(),
                                      val[i],
                                      grouping,
                                      monetary,
                                      *val[i+1:i+1+starcount]))
                i += (1 + starcount)
    val = tuple(new_val)

    return new_f % val

def currency(val, symbol=True, grouping=False, international=False):
    """Formats val according to the currency settings
    in the current locale."""
    conv = localeconv()

    # check for illegal values
    digits = conv[international and 'int_frac_digits' or 'frac_digits']
    if digits == 127:
        raise ValueError("Currency formatting is not possible using "
                         "the 'C' locale.")

    s = _localize(f'{abs(val):.{digits}f}', grouping, monetary=True)
    # '<' and '>' are markers if the sign must be inserted between symbol and value
    s = '<' + s + '>'

    if symbol:
        smb = conv[international and 'int_curr_symbol' or 'currency_symbol']
        precedes = conv[val<0 and 'n_cs_precedes' or 'p_cs_precedes']
        separated = conv[val<0 and 'n_sep_by_space' or 'p_sep_by_space']

        if precedes:
            s = smb + (separated and ' ' or '') + s
        else:
            if international and smb[-1] == ' ':
                smb = smb[:-1]
            s = s + (separated and ' ' or '') + smb

    sign_pos = conv[val<0 and 'n_sign_posn' or 'p_sign_posn']
    sign = conv[val<0 and 'negative_sign' or 'positive_sign']

    if sign_pos == 0:
        s = '(' + s + ')'
    elif sign_pos == 1:
        s = sign + s
    elif sign_pos == 2:
        s = s + sign
    elif sign_pos == 3:
        s = s.replace('<', sign)
    elif sign_pos == 4:
        s = s.replace('>', sign)
    else:
        # the default if nothing specified;
        # this should be the most fitting sign position
        s = sign + s

    return s.replace('<', '').replace('>', '')

def str(val):
    """Convert float to string, taking the locale into account."""
    return _format("%.12g", val)

def delocalize(string):
    "Parses a string as a normalized number according to the locale settings."

    conv = localeconv()

    #First, get rid of the grouping
    ts = conv['thousands_sep']
    if ts:
        string = string.replace(ts, '')

    #next, replace the decimal point with a dot
    dd = conv['decimal_point']
    if dd:
        string = string.replace(dd, '.')
    return string

def localize(string, grouping=False, monetary=False):
    """Parses a string as locale number according to the locale settings."""
    return _localize(string, grouping, monetary)

def atof(string, func=float):
    "Parses a string as a float according to the locale settings."
    return func(delocalize(string))

def atoi(string):
    "Converts a string to an integer according to the locale settings."
    return int(delocalize(string))

def _test():
    setlocale(LC_ALL, "")
    #do grouping
    s1 = format_string("%d", 123456789,1)
    print(s1, "is", atoi(s1))
    #standard formatting
    s1 = str(3.14)
    print(s1, "is", atof(s1))

### Locale name aliasing engine

# Author: Marc-Andre Lemburg, mal@lemburg.com
# Various tweaks by Fredrik Lundh <fredrik@pythonware.com>

# store away the low-level version of setlocale (it's
# overridden below)
_setlocale = setlocale

def _replace_encoding(code, encoding):
    if '.' in code:
        langname = code[:code.index('.')]
    else:
        langname = code
    # Convert the encoding to a C lib compatible encoding string
    norm_encoding = encodings.normalize_encoding(encoding)
    #print('norm encoding: %r' % norm_encoding)
    norm_encoding = encodings.aliases.aliases.get(norm_encoding.lower(),
                                                  norm_encoding)
    #print('aliased encoding: %r' % norm_encoding)
    encoding = norm_encoding
    norm_encoding = norm_encoding.lower()
    if norm_encoding in locale_encoding_alias:
        encoding = locale_encoding_alias[norm_encoding]
    else:
        norm_encoding = norm_encoding.replace('_', '')
        norm_encoding = norm_encoding.replace('-', '')
        if norm_encoding in locale_encoding_alias:
            encoding = locale_encoding_alias[norm_encoding]
    #print('found encoding %r' % encoding)
    return langname + '.' + encoding

def _append_modifier(code, modifier):
    if modifier == 'euro':
        if '.' not in code:
            return code + '.ISO8859-15'
        _, _, encoding = code.partition('.')
        if encoding in ('ISO8859-15', 'UTF-8'):
            return code
        if encoding == 'ISO8859-1':
            return _replace_encoding(code, 'ISO8859-15')
    return code + '@' + modifier

def normalize(localename):

    """ Returns a normalized locale code for the given locale
        name.

        The returned locale code is formatted for use with
        setlocale().

        If normalization fails, the original name is returned
        unchanged.

        If the given encoding is not known, the function defaults to
        the default encoding for the locale code just like setlocale()
        does.

    """
    # Normalize the locale name and extract the encoding and modifier
    code = localename.lower()
    if ':' in code:
        # ':' is sometimes used as encoding delimiter.
        code = code.replace(':', '.')
    if '@' in code:
        code, modifier = code.split('@', 1)
    else:
        modifier = ''
    if '.' in code:
        langname, encoding = code.split('.')[:2]
    else:
        langname = code
        encoding = ''

    # First lookup: fullname (possibly with encoding and modifier)
    lang_enc = langname
    if encoding:
        norm_encoding = encoding.replace('-', '')
        norm_encoding = norm_encoding.replace('_', '')
        lang_enc += '.' + norm_encoding
    lookup_name = lang_enc
    if modifier:
        lookup_name += '@' + modifier
    code = locale_alias.get(lookup_name, None)
    if code is not None:
        return code
    #print('first lookup failed')

    if modifier:
        # Second try: fullname without modifier (possibly with encoding)
        code = locale_alias.get(lang_enc, None)
        if code is not None:
            #print('lookup without modifier succeeded')
            if '@' not in code:
                return _append_modifier(code, modifier)
            if code.split('@', 1)[1].lower() == modifier:
                return code
        #print('second lookup failed')

    if encoding:
        # Third try: langname (without encoding, possibly with modifier)
        lookup_name = langname
        if modifier:
            lookup_name += '@' + modifier
        code = locale_alias.get(lookup_name, None)
        if code is not None:
            #print('lookup without encoding succeeded')
            if '@' not in code:
                return _replace_encoding(code, encoding)
            code, modifier = code.split('@', 1)
            return _replace_encoding(code, encoding) + '@' + modifier

        if modifier:
            # Fourth try: langname (without encoding and modifier)
            code = locale_alias.get(langname, None)
            if code is not None:
                #print('lookup without modifier and encoding succeeded')
                if '@' not in code:
                    code = _replace_encoding(code, encoding)
                    return _append_modifier(code, modifier)
                code, defmod = code.split('@', 1)
                if defmod.lower() == modifier:
                    return _replace_encoding(code, encoding) + '@' + defmod

    return localename

def _parse_localename(localename):

    """ Parses the locale code for localename and returns the
        result as tuple (language code, encoding).

        The localename is normalized and passed through the locale
        alias engine. A ValueError is raised in case the locale name
        cannot be parsed.

        The language code corresponds to RFC 1766.  code and encoding
        can be None in case the values cannot be determined or are
        unknown to this implementation.

    """
    code = normalize(localename)
    if '@' in code:
        # Deal with locale modifiers
        code, modifier = code.split('@', 1)
        if modifier == 'euro' and '.' not in code:
            # Assume Latin-9 for @euro locales. This is bogus,
            # since some systems may use other encodings for these
            # locales. Also, we ignore other modifiers.
            return code, 'iso-8859-15'

    if '.' in code:
        return tuple(code.split('.')[:2])
    elif code == 'C':
        return None, None
    elif code == 'UTF-8':
        # On macOS "LC_CTYPE=UTF-8" is a valid locale setting
        # for getting UTF-8 handling for text.
        return None, 'UTF-8'
    raise ValueError('unknown locale: %s' % localename)

def _build_localename(localetuple):

    """ Builds a locale code from the given tuple (language code,
        encoding).

        No aliasing or normalizing takes place.

    """
    try:
        language, encoding = localetuple

        if language is None:
            language = 'C'
        if encoding is None:
            return language
        else:
            return language + '.' + encoding
    except (TypeError, ValueError):
        raise TypeError('Locale must be None, a string, or an iterable of '
                        'two strings -- language code, encoding.') from None

def getdefaultlocale(envvars=('LC_ALL', 'LC_CTYPE', 'LANG', 'LANGUAGE')):

    """ Tries to determine the default locale settings and returns
        them as tuple (language code, encoding).

        According to POSIX, a program which has not called
        setlocale(LC_ALL, "") runs using the portable 'C' locale.
        Calling setlocale(LC_ALL, "") lets it use the default locale as
        defined by the LANG variable. Since we don't want to interfere
        with the current locale setting we thus emulate the behavior
        in the way described above.

        To maintain compatibility with other platforms, not only the
        LANG variable is tested, but a list of variables given as
        envvars parameter. The first found to be defined will be
        used. envvars defaults to the search path used in GNU gettext;
        it must always contain the variable name 'LANG'.

        Except for the code 'C', the language code corresponds to RFC
        1766.  code and encoding can be None in case the values cannot
        be determined.

    """

    import warnings
    warnings._deprecated(
        "locale.getdefaultlocale",
        "{name!r} is deprecated and slated for removal in Python {remove}. "
        "Use setlocale(), getencoding() and getlocale() instead.",
        remove=(3, 15))
    return _getdefaultlocale(envvars)


def _getdefaultlocale(envvars=('LC_ALL', 'LC_CTYPE', 'LANG', 'LANGUAGE')):
    try:
        # check if it's supported by the _locale module
        import _locale
        code, encoding = _locale._getdefaultlocale()
    except (ImportError, AttributeError):
        pass
    else:
        # make sure the code/encoding values are valid
        if sys.platform == "win32" and code and code[:2] == "0x":
            # map windows language identifier to language name
            code = windows_locale.get(int(code, 0))
        # ...add other platform-specific processing here, if
        # necessary...
        return code, encoding

    # fall back on POSIX behaviour
    import os
    lookup = os.environ.get
    for variable in envvars:
        localename = lookup(variable,None)
        if localename:
            if variable == 'LANGUAGE':
                localename = localename.split(':')[0]
            break
    else:
        localename = 'C'
    return _parse_localename(localename)


def getlocale(category=LC_CTYPE):

    """ Returns the current setting for the given locale category as
        tuple (language code, encoding).

        category may be one of the LC_* value except LC_ALL. It
        defaults to LC_CTYPE.

        Except for the code 'C', the language code corresponds to RFC
        1766.  code and encoding can be None in case the values cannot
        be determined.

    """
    localename = _setlocale(category)
    if category == LC_ALL and ';' in localename:
        raise TypeError('category LC_ALL is not supported')
    return _parse_localename(localename)

def setlocale(category, locale=None):

    """ Set the locale for the given category.  The locale can be
        a string, an iterable of two strings (language code and encoding),
        or None.

        Iterables are converted to strings using the locale aliasing
        engine.  Locale strings are passed directly to the C lib.

        category may be given as one of the LC_* values.

    """
    if locale and not isinstance(locale, _builtin_str):
        # convert to string
        locale = normalize(_build_localename(locale))
    return _setlocale(category, locale)


try:
    from _locale import getencoding
except ImportError:
    # When _locale.getencoding() is missing, locale.getencoding() uses the
    # Python filesystem encoding.
    def getencoding():
        return sys.getfilesystemencoding()


try:
    CODESET
except NameError:
    def getpreferredencoding(do_setlocale=True):
        """Return the charset that the user is likely using."""
        if sys.flags.warn_default_encoding:
            import warnings
            warnings.warn(
                "UTF-8 Mode affects locale.getpreferredencoding(). Consider locale.getencoding() instead.",
                EncodingWarning, 2)
        if sys.flags.utf8_mode:
            return 'utf-8'
        return getencoding()
else:
    # On Unix, if CODESET is available, use that.
    def getpreferredencoding(do_setlocale=True):
        """Return the charset that the user is likely using,
        according to the system configuration."""

        if sys.flags.warn_default_encoding:
            import warnings
            warnings.warn(
                "UTF-8 Mode affects locale.getpreferredencoding(). Consider locale.getencoding() instead.",
                EncodingWarning, 2)
        if sys.flags.utf8_mode:
            return 'utf-8'

        if not do_setlocale:
            return getencoding()

        old_loc = setlocale(LC_CTYPE)
        try:
            try:
                setlocale(LC_CTYPE, "")
            except Error:
                pass
            return getencoding()
        finally:
            setlocale(LC_CTYPE, old_loc)


### Database
#
# The following data was extracted from the locale.alias file which
# comes with X11 and then hand edited removing the explicit encoding
# definitions and adding some more aliases. The file is usually
# available as /usr/lib/X11/locale/locale.alias.
#

#
# The local_encoding_alias table maps lowercase encoding alias names
# to C locale encoding names (case-sensitive). Note that normalize()
# first looks up the encoding in the encodings.aliases dictionary and
# then applies this mapping to find the correct C lib name for the
# encoding.
#
locale_encoding_alias = {

    # Mappings for non-standard encoding names used in locale names
    '437':                          'C',
    'c':                            'C',
    'en':                           'ISO8859-1',
    'jis':                          'JIS7',
    'jis7':                         'JIS7',
    'ajec':                         'eucJP',
    'koi8c':                        'KOI8-C',
    'microsoftcp1251':              'CP1251',
    'microsoftcp1255':              'CP1255',
    'microsoftcp1256':              'CP1256',
    '88591':                        'ISO8859-1',
    '88592':                        'ISO8859-2',
    '88595':                        'ISO8859-5',
    '885915':                       'ISO8859-15',

    # Mappings from Python codec names to C lib encoding names
    'ascii':                        'ISO8859-1',
    'latin_1':                      'ISO8859-1',
    'iso8859_1':                    'ISO8859-1',
    'iso8859_10':                   'ISO8859-10',
    'iso8859_11':                   'ISO8859-11',
    'iso8859_13':                   'ISO8859-13',
    'iso8859_14':                   'ISO8859-14',
    'iso8859_15':                   'ISO8859-15',
    'iso8859_16':                   'ISO8859-16',
    'iso8859_2':                    'ISO8859-2',
    'iso8859_3':                    'ISO8859-3',
    'iso8859_4':                    'ISO8859-4',
    'iso8859_5':                    'ISO8859-5',
    'iso8859_6':                    'ISO8859-6',
    'iso8859_7':                    'ISO8859-7',
    'iso8859_8':                    'ISO8859-8',
    'iso8859_9':                    'ISO8859-9',
    'iso2022_jp':                   'JIS7',
    'shift_jis':                    'SJIS',
    'tactis':                       'TACTIS',
    'euc_jp':                       'eucJP',
    'euc_kr':                       'eucKR',
    'utf_8':                        'UTF-8',
    'koi8_r':                       'KOI8-R',
    'koi8_t':                       'KOI8-T',
    'koi8_u':                       'KOI8-U',
    'kz1048':                       'RK1048',
    'cp1251':                       'CP1251',
    'cp1255':                       'CP1255',
    'cp1256':                       'CP1256',

    # XXX This list is still incomplete. If you know more
    # mappings, please file a bug report. Thanks.
}

for k, v in sorted(locale_encoding_alias.items()):
    k = k.replace('_', '')
    locale_encoding_alias.setdefault(k, v)
del k, v

#
# The locale_alias table maps lowercase alias names to C locale names
# (case-sensitive). Encodings are always separated from the locale
# name using a dot ('.'); they should only be given in case the
# language name is needed to interpret the given encoding alias
# correctly (CJK codes often have this need).
#
# Note that the normalize() function which uses this tables
# removes '_' and '-' characters from the encoding part of the
# locale name before doing the lookup. This saves a lot of
# space in the table.
#
# MAL 2004-12-10:
# Updated alias mapping to most recent locale.alias file
# from X.org distribution using makelocalealias.py.
#
# These are the differences compared to the old mapping (Python 2.4
# and older):
#
#    updated 'bg' -> 'bg_BG.ISO8859-5' to 'bg_BG.CP1251'
#    updated 'bg_bg' -> 'bg_BG.ISO8859-5' to 'bg_BG.CP1251'
#    updated 'bulgarian' -> 'bg_BG.ISO8859-5' to 'bg_BG.CP1251'
#    updated 'cz' -> 'cz_CZ.ISO8859-2' to 'cs_CZ.ISO8859-2'
#    updated 'cz_cz' -> 'cz_CZ.ISO8859-2' to 'cs_CZ.ISO8859-2'
#    updated 'czech' -> 'cs_CS.ISO8859-2' to 'cs_CZ.ISO8859-2'
#    updated 'dutch' -> 'nl_BE.ISO8859-1' to 'nl_NL.ISO8859-1'
#    updated 'et' -> 'et_EE.ISO8859-4' to 'et_EE.ISO8859-15'
#    updated 'et_ee' -> 'et_EE.ISO8859-4' to 'et_EE.ISO8859-15'
#    updated 'fi' -> 'fi_FI.ISO8859-1' to 'fi_FI.ISO8859-15'
#    updated 'fi_fi' -> 'fi_FI.ISO8859-1' to 'fi_FI.ISO8859-15'
#    updated 'iw' -> 'iw_IL.ISO8859-8' to 'he_IL.ISO8859-8'
#    updated 'iw_il' -> 'iw_IL.ISO8859-8' to 'he_IL.ISO8859-8'
#    updated 'japanese' -> 'ja_JP.SJIS' to 'ja_JP.eucJP'
#    updated 'lt' -> 'lt_LT.ISO8859-4' to 'lt_LT.ISO8859-13'
#    updated 'lv' -> 'lv_LV.ISO8859-4' to 'lv_LV.ISO8859-13'
#    updated 'sl' -> 'sl_CS.ISO8859-2' to 'sl_SI.ISO8859-2'
#    updated 'slovene' -> 'sl_CS.ISO8859-2' to 'sl_SI.ISO8859-2'
#    updated 'th_th' -> 'th_TH.TACTIS' to 'th_TH.ISO8859-11'
#    updated 'zh_cn' -> 'zh_CN.eucCN' to 'zh_CN.gb2312'
#    updated 'zh_cn.big5' -> 'zh_TW.eucTW' to 'zh_TW.big5'
#    updated 'zh_tw' -> 'zh_TW.eucTW' to 'zh_TW.big5'
#
# MAL 2008-05-30:
# Updated alias mapping to most recent locale.alias file
# from X.org distribution using makelocalealias.py.
#
# These are the differences compared to the old mapping (Python 2.5
# and older):
#
#    updated 'cs_cs.iso88592' -> 'cs_CZ.ISO8859-2' to 'cs_CS.ISO8859-2'
#    updated 'serbocroatian' -> 'sh_YU.ISO8859-2' to 'sr_CS.ISO8859-2'
#    updated 'sh' -> 'sh_YU.ISO8859-2' to 'sr_CS.ISO8859-2'
#    updated 'sh_hr.iso88592' -> 'sh_HR.ISO8859-2' to 'hr_HR.ISO8859-2'
#    updated 'sh_sp' -> 'sh_YU.ISO8859-2' to 'sr_CS.ISO8859-2'
#    updated 'sh_yu' -> 'sh_YU.ISO8859-2' to 'sr_CS.ISO8859-2'
#    updated 'sp' -> 'sp_YU.ISO8859-5' to 'sr_CS.ISO8859-5'
#    updated 'sp_yu' -> 'sp_YU.ISO8859-5' to 'sr_CS.ISO8859-5'
#    updated 'sr' -> 'sr_YU.ISO8859-5' to 'sr_CS.ISO8859-5'
#    updated 'sr@cyrillic' -> 'sr_YU.ISO8859-5' to 'sr_CS.ISO8859-5'
#    updated 'sr_sp' -> 'sr_SP.ISO8859-2' to 'sr_CS.ISO8859-2'
#    updated 'sr_yu' -> 'sr_YU.ISO8859-5' to 'sr_CS.ISO8859-5'
#    updated 'sr_yu.cp1251@cyrillic' -> 'sr_YU.CP1251' to 'sr_CS.CP1251'
#    updated 'sr_yu.iso88592' -> 'sr_YU.ISO8859-2' to 'sr_CS.ISO8859-2'
#    updated 'sr_yu.iso88595' -> 'sr_YU.ISO8859-5' to 'sr_CS.ISO8859-5'
#    updated 'sr_yu.iso88595@cyrillic' -> 'sr_YU.ISO8859-5' to 'sr_CS.ISO8859-5'
#    updated 'sr_yu.microsoftcp1251@cyrillic' -> 'sr_YU.CP1251' to 'sr_CS.CP1251'
#    updated 'sr_yu.utf8@cyrillic' -> 'sr_YU.UTF-8' to 'sr_CS.UTF-8'
#    updated 'sr_yu@cyrillic' -> 'sr_YU.ISO8859-5' to 'sr_CS.ISO8859-5'
#
# AP 2010-04-12:
# Updated alias mapping to most recent locale.alias file
# from X.org distribution using makelocalealias.py.
#
# These are the differences compared to the old mapping (Python 2.6.5
# and older):
#
#    updated 'ru' -> 'ru_RU.ISO8859-5' to 'ru_RU.UTF-8'
#    updated 'ru_ru' -> 'ru_RU.ISO8859-5' to 'ru_RU.UTF-8'
#    updated 'serbocroatian' -> 'sr_CS.ISO8859-2' to 'sr_RS.UTF-8@latin'
#    updated 'sh' -> 'sr_CS.ISO8859-2' to 'sr_RS.UTF-8@latin'
#    updated 'sh_yu' -> 'sr_CS.ISO8859-2' to 'sr_RS.UTF-8@latin'
#    updated 'sr' -> 'sr_CS.ISO8859-5' to 'sr_RS.UTF-8'
#    updated 'sr@cyrillic' -> 'sr_CS.ISO8859-5' to 'sr_RS.UTF-8'
#    updated 'sr@latn' -> 'sr_CS.ISO8859-2' to 'sr_RS.UTF-8@latin'
#    updated 'sr_cs.utf8@latn' -> 'sr_CS.UTF-8' to 'sr_RS.UTF-8@latin'
#    updated 'sr_cs@latn' -> 'sr_CS.ISO8859-2' to 'sr_RS.UTF-8@latin'
#    updated 'sr_yu' -> 'sr_CS.ISO8859-5' to 'sr_RS.UTF-8@latin'
#    updated 'sr_yu.utf8@cyrillic' -> 'sr_CS.UTF-8' to 'sr_RS.UTF-8'
#    updated 'sr_yu@cyrillic' -> 'sr_CS.ISO8859-5' to 'sr_RS.UTF-8'
#
# SS 2013-12-20:
# Updated alias mapping to most recent locale.alias file
# from X.org distribution using makelocalealias.py.
#
# These are the differences compared to the old mapping (Python 3.3.3
# and older):
#
#    updated 'a3' -> 'a3_AZ.KOI8-C' to 'az_AZ.KOI8-C'
#    updated 'a3_az' -> 'a3_AZ.KOI8-C' to 'az_AZ.KOI8-C'
#    updated 'a3_az.koi8c' -> 'a3_AZ.KOI8-C' to 'az_AZ.KOI8-C'
#    updated 'cs_cs.iso88592' -> 'cs_CS.ISO8859-2' to 'cs_CZ.ISO8859-2'
#    updated 'hebrew' -> 'iw_IL.ISO8859-8' to 'he_IL.ISO8859-8'
#    updated 'hebrew.iso88598' -> 'iw_IL.ISO8859-8' to 'he_IL.ISO8859-8'
#    updated 'sd' -> 'sd_IN@devanagari.UTF-8' to 'sd_IN.UTF-8'
#    updated 'sr@latn' -> 'sr_RS.UTF-8@latin' to 'sr_CS.UTF-8@latin'
#    updated 'sr_cs' -> 'sr_RS.UTF-8' to 'sr_CS.UTF-8'
#    updated 'sr_cs.utf8@latn' -> 'sr_RS.UTF-8@latin' to 'sr_CS.UTF-8@latin'
#    updated 'sr_cs@latn' -> 'sr_RS.UTF-8@latin' to 'sr_CS.UTF-8@latin'
#
# SS 2014-10-01:
# Updated alias mapping with glibc 2.19 supported locales.
#
# SS 2018-05-05:
# Updated alias mapping with glibc 2.27 supported locales.
#
# These are the differences compared to the old mapping (Python 3.6.5
# and older):
#
#    updated 'ca_es@valencia' -> 'ca_ES.ISO8859-15@valencia' to 'ca_ES.UTF-8@valencia'
#    updated 'kk_kz' -> 'kk_KZ.RK1048' to 'kk_KZ.ptcp154'
#    updated 'russian' -> 'ru_RU.ISO8859-5' to 'ru_RU.KOI8-R'

locale_alias = {
    'a3':                                   'az_AZ.KOI8-C',
    'a3_az':                                'az_AZ.KOI8-C',
    'a3_az.koic':                           'az_AZ.KOI8-C',
    'aa_dj':                                'aa_DJ.ISO8859-1',
    'aa_er':                                'aa_ER.UTF-8',
    'aa_et':                                'aa_ET.UTF-8',
    'af':                                   'af_ZA.ISO8859-1',
    'af_za':                                'af_ZA.ISO8859-1',
    'agr_pe':                               'agr_PE.UTF-8',
    'ak_gh':                                'ak_GH.UTF-8',
    'am':                                   'am_ET.UTF-8',
    'am_et':                                'am_ET.UTF-8',
    'american':                             'en_US.ISO8859-1',
    'an_es':                                'an_ES.ISO8859-15',
    'anp_in':                               'anp_IN.UTF-8',
    'ar':                                   'ar_AA.ISO8859-6',
    'ar_aa':                                'ar_AA.ISO8859-6',
    'ar_ae':                                'ar_AE.ISO8859-6',
    'ar_bh':                                'ar_BH.ISO8859-6',
    'ar_dz':                                'ar_DZ.ISO8859-6',
    'ar_eg':                                'ar_EG.ISO8859-6',
    'ar_in':                                'ar_IN.UTF-8',
    'ar_iq':                                'ar_IQ.ISO8859-6',
    'ar_jo':                                'ar_JO.ISO8859-6',
    'ar_kw':                                'ar_KW.ISO8859-6',
    'ar_lb':                                'ar_LB.ISO8859-6',
    'ar_ly':                                'ar_LY.ISO8859-6',
    'ar_ma':                                'ar_MA.ISO8859-6',
    'ar_om':                                'ar_OM.ISO8859-6',
    'ar_qa':                                'ar_QA.ISO8859-6',
    'ar_sa':                                'ar_SA.ISO8859-6',
    'ar_sd':                                'ar_SD.ISO8859-6',
    'ar_ss':                                'ar_SS.UTF-8',
    'ar_sy':                                'ar_SY.ISO8859-6',
    'ar_tn':                                'ar_TN.ISO8859-6',
    'ar_ye':                                'ar_YE.ISO8859-6',
    'arabic':                               'ar_AA.ISO8859-6',
    'as':                                   'as_IN.UTF-8',
    'as_in':                                'as_IN.UTF-8',
    'ast_es':                               'ast_ES.ISO8859-15',
    'ayc_pe':                               'ayc_PE.UTF-8',
    'az':                                   'az_AZ.ISO8859-9E',
    'az_az':                                'az_AZ.ISO8859-9E',
    'az_az.iso88599e':                      'az_AZ.ISO8859-9E',
    'az_ir':                                'az_IR.UTF-8',
    'be':                                   'be_BY.CP1251',
    'be@latin':                             'be_BY.UTF-8@latin',
    'be_bg.utf8':                           'bg_BG.UTF-8',
    'be_by':                                'be_BY.CP1251',
    'be_by@latin':                          'be_BY.UTF-8@latin',
    'bem_zm':                               'bem_ZM.UTF-8',
    'ber_dz':                               'ber_DZ.UTF-8',
    'ber_ma':                               'ber_MA.UTF-8',
    'bg':                                   'bg_BG.CP1251',
    'bg_bg':                                'bg_BG.CP1251',
    'bhb_in.utf8':                          'bhb_IN.UTF-8',
    'bho_in':                               'bho_IN.UTF-8',
    'bho_np':                               'bho_NP.UTF-8',
    'bi_vu':                                'bi_VU.UTF-8',
    'bn_bd':                                'bn_BD.UTF-8',
    'bn_in':                                'bn_IN.UTF-8',
    'bo_cn':                                'bo_CN.UTF-8',
    'bo_in':                                'bo_IN.UTF-8',
    'bokmal':                               'nb_NO.ISO8859-1',
    'bokm\xe5l':                            'nb_NO.ISO8859-1',
    'br':                                   'br_FR.ISO8859-1',
    'br_fr':                                'br_FR.ISO8859-1',
    'brx_in':                               'brx_IN.UTF-8',
    'bs':                                   'bs_BA.ISO8859-2',
    'bs_ba':                                'bs_BA.ISO8859-2',
    'bulgarian':                            'bg_BG.CP1251',
    'byn_er':                               'byn_ER.UTF-8',
    'c':                                    'C',
    'c-french':                             'fr_CA.ISO8859-1',
    'c.ascii':                              'C',
    'c.en':                                 'C',
    'c.iso88591':                           'en_US.ISO8859-1',
    'c.utf8':                               'C.UTF-8',
    'c_c':                                  'C',
    'c_c.c':                                'C',
    'ca':                                   'ca_ES.ISO8859-1',
    'ca_ad':                                'ca_AD.ISO8859-1',
    'ca_es':                                'ca_ES.ISO8859-1',
    'ca_es@valencia':                       'ca_ES.UTF-8@valencia',
    'ca_fr':                                'ca_FR.ISO8859-1',
    'ca_it':                                'ca_IT.ISO8859-1',
    'catalan':                              'ca_ES.ISO8859-1',
    'ce_ru':                                'ce_RU.UTF-8',
    'cextend':                              'en_US.ISO8859-1',
    'chinese-s':                            'zh_CN.eucCN',
    'chinese-t':                            'zh_TW.eucTW',
    'chr_us':                               'chr_US.UTF-8',
    'ckb_iq':                               'ckb_IQ.UTF-8',
    'cmn_tw':                               'cmn_TW.UTF-8',
    'crh_ua':                               'crh_UA.UTF-8',
    'croatian':                             'hr_HR.ISO8859-2',
    'cs':                                   'cs_CZ.ISO8859-2',
    'cs_cs':                                'cs_CZ.ISO8859-2',
    'cs_cz':                                'cs_CZ.ISO8859-2',
    'csb_pl':                               'csb_PL.UTF-8',
    'cv_ru':                                'cv_RU.UTF-8',
    'cy':                                   'cy_GB.ISO8859-1',
    'cy_gb':                                'cy_GB.ISO8859-1',
    'cz':                                   'cs_CZ.ISO8859-2',
    'cz_cz':                                'cs_CZ.ISO8859-2',
    'czech':                                'cs_CZ.ISO8859-2',
    'da':                                   'da_DK.ISO8859-1',
    'da_dk':                                'da_DK.ISO8859-1',
    'danish':                               'da_DK.ISO8859-1',
    'dansk':                                'da_DK.ISO8859-1',
    'de':                                   'de_DE.ISO8859-1',
    'de_at':                                'de_AT.ISO8859-1',
    'de_be':                                'de_BE.ISO8859-1',
    'de_ch':                                'de_CH.ISO8859-1',
    'de_de':                                'de_DE.ISO8859-1',
    'de_it':                                'de_IT.ISO8859-1',
    'de_li.utf8':                           'de_LI.UTF-8',
    'de_lu':                                'de_LU.ISO8859-1',
    'deutsch':                              'de_DE.ISO8859-1',
    'doi_in':                               'doi_IN.UTF-8',
    'dutch':                                'nl_NL.ISO8859-1',
    'dutch.iso88591':                       'nl_BE.ISO8859-1',
    'dv_mv':                                'dv_MV.UTF-8',
    'dz_bt':                                'dz_BT.UTF-8',
    'ee':                                   'ee_EE.ISO8859-4',
    'ee_ee':                                'ee_EE.ISO8859-4',
    'eesti':                                'et_EE.ISO8859-1',
    'el':                                   'el_GR.ISO8859-7',
    'el_cy':                                'el_CY.ISO8859-7',
    'el_gr':                                'el_GR.ISO8859-7',
    'el_gr@euro':                           'el_GR.ISO8859-15',
    'en':                                   'en_US.ISO8859-1',
    'en_ag':                                'en_AG.UTF-8',
    'en_au':                                'en_AU.ISO8859-1',
    'en_be':                                'en_BE.ISO8859-1',
    'en_bw':                                'en_BW.ISO8859-1',
    'en_ca':                                'en_CA.ISO8859-1',
    'en_dk':                                'en_DK.ISO8859-1',
    'en_dl.utf8':                           'en_DL.UTF-8',
    'en_gb':                                'en_GB.ISO8859-1',
    'en_hk':                                'en_HK.ISO8859-1',
    'en_ie':                                'en_IE.ISO8859-1',
    'en_il':                                'en_IL.UTF-8',
    'en_in':                                'en_IN.ISO8859-1',
    'en_ng':                                'en_NG.UTF-8',
    'en_nz':                                'en_NZ.ISO8859-1',
    'en_ph':                                'en_PH.ISO8859-1',
    'en_sc.utf8':                           'en_SC.UTF-8',
    'en_sg':                                'en_SG.ISO8859-1',
    'en_uk':                                'en_GB.ISO8859-1',
    'en_us':                                'en_US.ISO8859-1',
    'en_us@euro@euro':                      'en_US.ISO8859-15',
    'en_za':                                'en_ZA.ISO8859-1',
    'en_zm':                                'en_ZM.UTF-8',
    'en_zw':                                'en_ZW.ISO8859-1',
    'en_zw.utf8':                           'en_ZS.UTF-8',
    'eng_gb':                               'en_GB.ISO8859-1',
    'english':                              'en_EN.ISO8859-1',
    'english.iso88591':                     'en_US.ISO8859-1',
    'english_uk':                           'en_GB.ISO8859-1',
    'english_united-states':                'en_US.ISO8859-1',
    'english_united-states.437':            'C',
    'english_us':                           'en_US.ISO8859-1',
    'eo':                                   'eo_XX.ISO8859-3',
    'eo.utf8':                              'eo.UTF-8',
    'eo_eo':                                'eo_EO.ISO8859-3',
    'eo_us.utf8':                           'eo_US.UTF-8',
    'eo_xx':                                'eo_XX.ISO8859-3',
    'es':                                   'es_ES.ISO8859-1',
    'es_ar':                                'es_AR.ISO8859-1',
    'es_bo':                                'es_BO.ISO8859-1',
    'es_cl':                                'es_CL.ISO8859-1',
    'es_co':                                'es_CO.ISO8859-1',
    'es_cr':                                'es_CR.ISO8859-1',
    'es_cu':                                'es_CU.UTF-8',
    'es_do':                                'es_DO.ISO8859-1',
    'es_ec':                                'es_EC.ISO8859-1',
    'es_es':                                'es_ES.ISO8859-1',
    'es_gt':                                'es_GT.ISO8859-1',
    'es_hn':                                'es_HN.ISO8859-1',
    'es_mx':                                'es_MX.ISO8859-1',
    'es_ni':                                'es_NI.ISO8859-1',
    'es_pa':                                'es_PA.ISO8859-1',
    'es_pe':                                'es_PE.ISO8859-1',
    'es_pr':                                'es_PR.ISO8859-1',
    'es_py':                                'es_PY.ISO8859-1',
    'es_sv':                                'es_SV.ISO8859-1',
    'es_us':                                'es_US.ISO8859-1',
    'es_uy':                                'es_UY.ISO8859-1',
    'es_ve':                                'es_VE.ISO8859-1',
    'estonian':                             'et_EE.ISO8859-1',
    'et':                                   'et_EE.ISO8859-15',
    'et_ee':                                'et_EE.ISO8859-15',
    'eu':                                   'eu_ES.ISO8859-1',
    'eu_es':                                'eu_ES.ISO8859-1',
    'eu_fr':                                'eu_FR.ISO8859-1',
    'fa':                                   'fa_IR.UTF-8',
    'fa_ir':                                'fa_IR.UTF-8',
    'fa_ir.isiri3342':                      'fa_IR.ISIRI-3342',
    'ff_sn':                                'ff_SN.UTF-8',
    'fi':                                   'fi_FI.ISO8859-15',
    'fi_fi':                                'fi_FI.ISO8859-15',
    'fil_ph':                               'fil_PH.UTF-8',
    'finnish':                              'fi_FI.ISO8859-1',
    'fo':                                   'fo_FO.ISO8859-1',
    'fo_fo':                                'fo_FO.ISO8859-1',
    'fr':                                   'fr_FR.ISO8859-1',
    'fr_be':                                'fr_BE.ISO8859-1',
    'fr_ca':                                'fr_CA.ISO8859-1',
    'fr_ch':                                'fr_CH.ISO8859-1',
    'fr_fr':                                'fr_FR.ISO8859-1',
    'fr_lu':                                'fr_LU.ISO8859-1',
    'fran\xe7ais':                          'fr_FR.ISO8859-1',
    'fre_fr':                               'fr_FR.ISO8859-1',
    'french':                               'fr_FR.ISO8859-1',
    'french.iso88591':                      'fr_CH.ISO8859-1',
    'french_france':                        'fr_FR.ISO8859-1',
    'fur_it':                               'fur_IT.UTF-8',
    'fy_de':                                'fy_DE.UTF-8',
    'fy_nl':                                'fy_NL.UTF-8',
    'ga':                                   'ga_IE.ISO8859-1',
    'ga_ie':                                'ga_IE.ISO8859-1',
    'galego':                               'gl_ES.ISO8859-1',
    'galician':                             'gl_ES.ISO8859-1',
    'gd':                                   'gd_GB.ISO8859-1',
    'gd_gb':                                'gd_GB.ISO8859-1',
    'ger_de':                               'de_DE.ISO8859-1',
    'german':                               'de_DE.ISO8859-1',
    'german.iso88591':                      'de_CH.ISO8859-1',
    'german_germany':                       'de_DE.ISO8859-1',
    'gez_er':                               'gez_ER.UTF-8',
    'gez_et':                               'gez_ET.UTF-8',
    'gl':                                   'gl_ES.ISO8859-1',
    'gl_es':                                'gl_ES.ISO8859-1',
    'greek':                                'el_GR.ISO8859-7',
    'gu_in':                                'gu_IN.UTF-8',
    'gv':                                   'gv_GB.ISO8859-1',
    'gv_gb':                                'gv_GB.ISO8859-1',
    'ha_ng':                                'ha_NG.UTF-8',
    'hak_tw':                               'hak_TW.UTF-8',
    'he':                                   'he_IL.ISO8859-8',
    'he_il':                                'he_IL.ISO8859-8',
    'hebrew':                               'he_IL.ISO8859-8',
    'hi':                                   'hi_IN.ISCII-DEV',
    'hi_in':                                'hi_IN.ISCII-DEV',
    'hi_in.isciidev':                       'hi_IN.ISCII-DEV',
    'hif_fj':                               'hif_FJ.UTF-8',
    'hne':                                  'hne_IN.UTF-8',
    'hne_in':                               'hne_IN.UTF-8',
    'hr':                                   'hr_HR.ISO8859-2',
    'hr_hr':                                'hr_HR.ISO8859-2',
    'hrvatski':                             'hr_HR.ISO8859-2',
    'hsb_de':                               'hsb_DE.ISO8859-2',
    'ht_ht':                                'ht_HT.UTF-8',
    'hu':                                   'hu_HU.ISO8859-2',
    'hu_hu':                                'hu_HU.ISO8859-2',
    'hungarian':                            'hu_HU.ISO8859-2',
    'hy_am':                                'hy_AM.UTF-8',
    'hy_am.armscii8':                       'hy_AM.ARMSCII_8',
    'ia':                                   'ia.UTF-8',
    'ia_fr':                                'ia_FR.UTF-8',
    'icelandic':                            'is_IS.ISO8859-1',
    'id':                                   'id_ID.ISO8859-1',
    'id_id':                                'id_ID.ISO8859-1',
    'ig_ng':                                'ig_NG.UTF-8',
    'ik_ca':                                'ik_CA.UTF-8',
    'in':                                   'id_ID.ISO8859-1',
    'in_id':                                'id_ID.ISO8859-1',
    'is':                                   'is_IS.ISO8859-1',
    'is_is':                                'is_IS.ISO8859-1',
    'iso-8859-1':                           'en_US.ISO8859-1',
    'iso-8859-15':                          'en_US.ISO8859-15',
    'iso8859-1':                            'en_US.ISO8859-1',
    'iso8859-15':                           'en_US.ISO8859-15',
    'iso_8859_1':                           'en_US.ISO8859-1',
    'iso_8859_15':                          'en_US.ISO8859-15',
    'it':                                   'it_IT.ISO8859-1',
    'it_ch':                                'it_CH.ISO8859-1',
    'it_it':                                'it_IT.ISO8859-1',
    'italian':                              'it_IT.ISO8859-1',
    'iu':                                   'iu_CA.NUNACOM-8',
    'iu_ca':                                'iu_CA.NUNACOM-8',
    'iu_ca.nunacom8':                       'iu_CA.NUNACOM-8',
    'iw':                                   'he_IL.ISO8859-8',
    'iw_il':                                'he_IL.ISO8859-8',
    'iw_il.utf8':                           'iw_IL.UTF-8',
    'ja':                                   'ja_JP.eucJP',
    'ja_jp':                                'ja_JP.eucJP',
    'ja_jp.euc':                            'ja_JP.eucJP',
    'ja_jp.mscode':                         'ja_JP.SJIS',
    'ja_jp.pck':                            'ja_JP.SJIS',
    'japan':                                'ja_JP.eucJP',
    'japanese':                             'ja_JP.eucJP',
    'japanese-euc':                         'ja_JP.eucJP',
    'japanese.euc':                         'ja_JP.eucJP',
    'jp_jp':                                'ja_JP.eucJP',
    'ka':                                   'ka_GE.GEORGIAN-ACADEMY',
    'ka_ge':                                'ka_GE.GEORGIAN-ACADEMY',
    'ka_ge.georgianacademy':                'ka_GE.GEORGIAN-ACADEMY',
    'ka_ge.georgianps':                     'ka_GE.GEORGIAN-PS',
    'ka_ge.georgianrs':                     'ka_GE.GEORGIAN-ACADEMY',
    'kab_dz':                               'kab_DZ.UTF-8',
    'kk_kz':                                'kk_KZ.ptcp154',
    'kl':                                   'kl_GL.ISO8859-1',
    'kl_gl':                                'kl_GL.ISO8859-1',
    'km_kh':                                'km_KH.UTF-8',
    'kn':                                   'kn_IN.UTF-8',
    'kn_in':                                'kn_IN.UTF-8',
    'ko':                                   'ko_KR.eucKR',
    'ko_kr':                                'ko_KR.eucKR',
    'ko_kr.euc':                            'ko_KR.eucKR',
    'kok_in':                               'kok_IN.UTF-8',
    'korean':                               'ko_KR.eucKR',
    'korean.euc':                           'ko_KR.eucKR',
    'ks':                                   'ks_IN.UTF-8',
    'ks_in':                                'ks_IN.UTF-8',
    'ks_in@devanagari.utf8':                'ks_IN.UTF-8@devanagari',
    'ku_tr':                                'ku_TR.ISO8859-9',
    'kw':                                   'kw_GB.ISO8859-1',
    'kw_gb':                                'kw_GB.ISO8859-1',
    'ky':                                   'ky_KG.UTF-8',
    'ky_kg':                                'ky_KG.UTF-8',
    'lb_lu':                                'lb_LU.UTF-8',
    'lg_ug':                                'lg_UG.ISO8859-10',
    'li_be':                                'li_BE.UTF-8',
    'li_nl':                                'li_NL.UTF-8',
    'lij_it':                               'lij_IT.UTF-8',
    'lithuanian':                           'lt_LT.ISO8859-13',
    'ln_cd':                                'ln_CD.UTF-8',
    'lo':                                   'lo_LA.MULELAO-1',
    'lo_la':                                'lo_LA.MULELAO-1',
    'lo_la.cp1133':                         'lo_LA.IBM-CP1133',
    'lo_la.ibmcp1133':                      'lo_LA.IBM-CP1133',
    'lo_la.mulelao1':                       'lo_LA.MULELAO-1',
    'lt':                                   'lt_LT.ISO8859-13',
    'lt_lt':                                'lt_LT.ISO8859-13',
    'lv':                                   'lv_LV.ISO8859-13',
    'lv_lv':                                'lv_LV.ISO8859-13',
    'lzh_tw':                               'lzh_TW.UTF-8',
    'mag_in':                               'mag_IN.UTF-8',
    'mai':                                  'mai_IN.UTF-8',
    'mai_in':                               'mai_IN.UTF-8',
    'mai_np':                               'mai_NP.UTF-8',
    'mfe_mu':                               'mfe_MU.UTF-8',
    'mg_mg':                                'mg_MG.ISO8859-15',
    'mhr_ru':                               'mhr_RU.UTF-8',
    'mi':                                   'mi_NZ.ISO8859-1',
    'mi_nz':                                'mi_NZ.ISO8859-1',
    'miq_ni':                               'miq_NI.UTF-8',
    'mjw_in':                               'mjw_IN.UTF-8',
    'mk':                                   'mk_MK.ISO8859-5',
    'mk_mk':                                'mk_MK.ISO8859-5',
    'ml':                                   'ml_IN.UTF-8',
    'ml_in':                                'ml_IN.UTF-8',
    'mn_mn':                                'mn_MN.UTF-8',
    'mni_in':                               'mni_IN.UTF-8',
    'mr':                                   'mr_IN.UTF-8',
    'mr_in':                                'mr_IN.UTF-8',
    'ms':                                   'ms_MY.ISO8859-1',
    'ms_my':                                'ms_MY.ISO8859-1',
    'mt':                                   'mt_MT.ISO8859-3',
    'mt_mt':                                'mt_MT.ISO8859-3',
    'my_mm':                                'my_MM.UTF-8',
    'nan_tw':                               'nan_TW.UTF-8',
    'nb':                                   'nb_NO.ISO8859-1',
    'nb_no':                                'nb_NO.ISO8859-1',
    'nds_de':                               'nds_DE.UTF-8',
    'nds_nl':                               'nds_NL.UTF-8',
    'ne_np':                                'ne_NP.UTF-8',
    'nhn_mx':                               'nhn_MX.UTF-8',
    'niu_nu':                               'niu_NU.UTF-8',
    'niu_nz':                               'niu_NZ.UTF-8',
    'nl':                                   'nl_NL.ISO8859-1',
    'nl_aw':                                'nl_AW.UTF-8',
    'nl_be':                                'nl_BE.ISO8859-1',
    'nl_nl':                                'nl_NL.ISO8859-1',
    'nn':                                   'nn_NO.ISO8859-1',
    'nn_no':                                'nn_NO.ISO8859-1',
    'no':                                   'no_NO.ISO8859-1',
    'no@nynorsk':                           'ny_NO.ISO8859-1',
    'no_no':                                'no_NO.ISO8859-1',
    'no_no.iso88591@bokmal':                'no_NO.ISO8859-1',
    'no_no.iso88591@nynorsk':               'no_NO.ISO8859-1',
    'norwegian':                            'no_NO.ISO8859-1',
    'nr':                                   'nr_ZA.ISO8859-1',
    'nr_za':                                'nr_ZA.ISO8859-1',
    'nso':                                  'nso_ZA.ISO8859-15',
    'nso_za':                               'nso_ZA.ISO8859-15',
    'ny':                                   'ny_NO.ISO8859-1',
    'ny_no':                                'ny_NO.ISO8859-1',
    'nynorsk':                              'nn_NO.ISO8859-1',
    'oc':                                   'oc_FR.ISO8859-1',
    'oc_fr':                                'oc_FR.ISO8859-1',
    'om_et':                                'om_ET.UTF-8',
    'om_ke':                                'om_KE.ISO8859-1',
    'or':                                   'or_IN.UTF-8',
    'or_in':                                'or_IN.UTF-8',
    'os_ru':                                'os_RU.UTF-8',
    'pa':                                   'pa_IN.UTF-8',
    'pa_in':                                'pa_IN.UTF-8',
    'pa_pk':                                'pa_PK.UTF-8',
    'pap_an':                               'pap_AN.UTF-8',
    'pap_aw':                               'pap_AW.UTF-8',
    'pap_cw':                               'pap_CW.UTF-8',
    'pd':                                   'pd_US.ISO8859-1',
    'pd_de':                                'pd_DE.ISO8859-1',
    'pd_us':                                'pd_US.ISO8859-1',
    'ph':                                   'ph_PH.ISO8859-1',
    'ph_ph':                                'ph_PH.ISO8859-1',
    'pl':                                   'pl_PL.ISO8859-2',
    'pl_pl':                                'pl_PL.ISO8859-2',
    'polish':                               'pl_PL.ISO8859-2',
    'portuguese':                           'pt_PT.ISO8859-1',
    'portuguese_brazil':                    'pt_BR.ISO8859-1',
    'posix':                                'C',
    'posix-utf2':                           'C',
    'pp':                                   'pp_AN.ISO8859-1',
    'pp_an':                                'pp_AN.ISO8859-1',
    'ps_af':                                'ps_AF.UTF-8',
    'pt':                                   'pt_PT.ISO8859-1',
    'pt_br':                                'pt_BR.ISO8859-1',
    'pt_pt':                                'pt_PT.ISO8859-1',
    'quz_pe':                               'quz_PE.UTF-8',
    'raj_in':                               'raj_IN.UTF-8',
    'ro':                                   'ro_RO.ISO8859-2',
    'ro_ro':                                'ro_RO.ISO8859-2',
    'romanian':                             'ro_RO.ISO8859-2',
    'ru':                                   'ru_RU.UTF-8',
    'ru_ru':                                'ru_RU.UTF-8',
    'ru_ua':                                'ru_UA.KOI8-U',
    'rumanian':                             'ro_RO.ISO8859-2',
    'russian':                              'ru_RU.KOI8-R',
    'rw':                                   'rw_RW.ISO8859-1',
    'rw_rw':                                'rw_RW.ISO8859-1',
    'sa_in':                                'sa_IN.UTF-8',
    'sat_in':                               'sat_IN.UTF-8',
    'sc_it':                                'sc_IT.UTF-8',
    'sd':                                   'sd_IN.UTF-8',
    'sd_in':                                'sd_IN.UTF-8',
    'sd_in@devanagari.utf8':                'sd_IN.UTF-8@devanagari',
    'sd_pk':                                'sd_PK.UTF-8',
    'se_no':                                'se_NO.UTF-8',
    'serbocroatian':                        'sr_RS.UTF-8@latin',
    'sgs_lt':                               'sgs_LT.UTF-8',
    'sh':                                   'sr_RS.UTF-8@latin',
    'sh_ba.iso88592@bosnia':                'sr_CS.ISO8859-2',
    'sh_hr':                                'sh_HR.ISO8859-2',
    'sh_hr.iso88592':                       'hr_HR.ISO8859-2',
    'sh_sp':                                'sr_CS.ISO8859-2',
    'sh_yu':                                'sr_RS.UTF-8@latin',
    'shn_mm':                               'shn_MM.UTF-8',
    'shs_ca':                               'shs_CA.UTF-8',
    'si':                                   'si_LK.UTF-8',
    'si_lk':                                'si_LK.UTF-8',
    'sid_et':                               'sid_ET.UTF-8',
    'sinhala':                              'si_LK.UTF-8',
    'sk':                                   'sk_SK.ISO8859-2',
    'sk_sk':                                'sk_SK.ISO8859-2',
    'sl':                                   'sl_SI.ISO8859-2',
    'sl_cs':                                'sl_CS.ISO8859-2',
    'sl_si':                                'sl_SI.ISO8859-2',
    'slovak':                               'sk_SK.ISO8859-2',
    'slovene':                              'sl_SI.ISO8859-2',
    'slovenian':                            'sl_SI.ISO8859-2',
    'sm_ws':                                'sm_WS.UTF-8',
    'so_dj':                                'so_DJ.ISO8859-1',
    'so_et':                                'so_ET.UTF-8',
    'so_ke':                                'so_KE.ISO8859-1',
    'so_so':                                'so_SO.ISO8859-1',
    'sp':                                   'sr_CS.ISO8859-5',
    'sp_yu':                                'sr_CS.ISO8859-5',
    'spanish':                              'es_ES.ISO8859-1',
    'spanish_spain':                        'es_ES.ISO8859-1',
    'sq':                                   'sq_AL.ISO8859-2',
    'sq_al':                                'sq_AL.ISO8859-2',
    'sq_mk':                                'sq_MK.UTF-8',
    'sr':                                   'sr_RS.UTF-8',
    'sr@cyrillic':                          'sr_RS.UTF-8',
    'sr@latn':                              'sr_CS.UTF-8@latin',
    'sr_cs':                                'sr_CS.UTF-8',
    'sr_cs.iso88592@latn':                  'sr_CS.ISO8859-2',
    'sr_cs@latn':                           'sr_CS.UTF-8@latin',
    'sr_me':                                'sr_ME.UTF-8',
    'sr_rs':                                'sr_RS.UTF-8',
    'sr_rs@latn':                           'sr_RS.UTF-8@latin',
    'sr_sp':                                'sr_CS.ISO8859-2',
    'sr_yu':                                'sr_RS.UTF-8@latin',
    'sr_yu.cp1251@cyrillic':                'sr_CS.CP1251',
    'sr_yu.iso88592':                       'sr_CS.ISO8859-2',
    'sr_yu.iso88595':                       'sr_CS.ISO8859-5',
    'sr_yu.iso88595@cyrillic':              'sr_CS.ISO8859-5',
    'sr_yu.microsoftcp1251@cyrillic':       'sr_CS.CP1251',
    'sr_yu.utf8':                           'sr_RS.UTF-8',
    'sr_yu.utf8@cyrillic':                  'sr_RS.UTF-8',
    'sr_yu@cyrillic':                       'sr_RS.UTF-8',
    'ss':                                   'ss_ZA.ISO8859-1',
    'ss_za':                                'ss_ZA.ISO8859-1',
    'st':                                   'st_ZA.ISO8859-1',
    'st_za':                                'st_ZA.ISO8859-1',
    'sv':                                   'sv_SE.ISO8859-1',
    'sv_fi':                                'sv_FI.ISO8859-1',
    'sv_se':                                'sv_SE.ISO8859-1',
    'sw_ke':                                'sw_KE.UTF-8',
    'sw_tz':                                'sw_TZ.UTF-8',
    'swedish':                              'sv_SE.ISO8859-1',
    'szl_pl':                               'szl_PL.UTF-8',
    'ta':                                   'ta_IN.TSCII-0',
    'ta_in':                                'ta_IN.TSCII-0',
    'ta_in.tscii':                          'ta_IN.TSCII-0',
    'ta_in.tscii0':                         'ta_IN.TSCII-0',
    'ta_lk':                                'ta_LK.UTF-8',
    'tcy_in.utf8':                          'tcy_IN.UTF-8',
    'te':                                   'te_IN.UTF-8',
    'te_in':                                'te_IN.UTF-8',
    'tg':                                   'tg_TJ.KOI8-C',
    'tg_tj':                                'tg_TJ.KOI8-C',
    'th':                                   'th_TH.ISO8859-11',
    'th_th':                                'th_TH.ISO8859-11',
    'th_th.tactis':                         'th_TH.TIS620',
    'th_th.tis620':                         'th_TH.TIS620',
    'thai':                                 'th_TH.ISO8859-11',
    'the_np':                               'the_NP.UTF-8',
    'ti_er':                                'ti_ER.UTF-8',
    'ti_et':                                'ti_ET.UTF-8',
    'tig_er':                               'tig_ER.UTF-8',
    'tk_tm':                                'tk_TM.UTF-8',
    'tl':                                   'tl_PH.ISO8859-1',
    'tl_ph':                                'tl_PH.ISO8859-1',
    'tn':                                   'tn_ZA.ISO8859-15',
    'tn_za':                                'tn_ZA.ISO8859-15',
    'to_to':                                'to_TO.UTF-8',
    'tpi_pg':                               'tpi_PG.UTF-8',
    'tr':                                   'tr_TR.ISO8859-9',
    'tr_cy':                                'tr_CY.ISO8859-9',
    'tr_tr':                                'tr_TR.ISO8859-9',
    'ts':                                   'ts_ZA.ISO8859-1',
    'ts_za':                                'ts_ZA.ISO8859-1',
    'tt':                                   'tt_RU.TATAR-CYR',
    'tt_ru':                                'tt_RU.TATAR-CYR',
    'tt_ru.tatarcyr':                       'tt_RU.TATAR-CYR',
    'tt_ru@iqtelif':                        'tt_RU.UTF-8@iqtelif',
    'turkish':                              'tr_TR.ISO8859-9',
    'ug_cn':                                'ug_CN.UTF-8',
    'uk':                                   'uk_UA.KOI8-U',
    'uk_ua':                                'uk_UA.KOI8-U',
    'univ':                                 'en_US.utf',
    'universal':                            'en_US.utf',
    'universal.utf8@ucs4':                  'en_US.UTF-8',
    'unm_us':                               'unm_US.UTF-8',
    'ur':                                   'ur_PK.CP1256',
    'ur_in':                                'ur_IN.UTF-8',
    'ur_pk':                                'ur_PK.CP1256',
    'uz':                                   'uz_UZ.UTF-8',
    'uz_uz':                                'uz_UZ.UTF-8',
    'uz_uz@cyrillic':                       'uz_UZ.UTF-8',
    've':                                   've_ZA.UTF-8',
    've_za':                                've_ZA.UTF-8',
    'vi':                                   'vi_VN.TCVN',
    'vi_vn':                                'vi_VN.TCVN',
    'vi_vn.tcvn':                           'vi_VN.TCVN',
    'vi_vn.tcvn5712':                       'vi_VN.TCVN',
    'vi_vn.viscii':                         'vi_VN.VISCII',
    'vi_vn.viscii111':                      'vi_VN.VISCII',
    'wa':                                   'wa_BE.ISO8859-1',
    'wa_be':                                'wa_BE.ISO8859-1',
    'wae_ch':                               'wae_CH.UTF-8',
    'wal_et':                               'wal_ET.UTF-8',
    'wo_sn':                                'wo_SN.UTF-8',
    'xh':                                   'xh_ZA.ISO8859-1',
    'xh_za':                                'xh_ZA.ISO8859-1',
    'yi':                                   'yi_US.CP1255',
    'yi_us':                                'yi_US.CP1255',
    'yo_ng':                                'yo_NG.UTF-8',
    'yue_hk':                               'yue_HK.UTF-8',
    'yuw_pg':                               'yuw_PG.UTF-8',
    'zh':                                   'zh_CN.eucCN',
    'zh_cn':                                'zh_CN.gb2312',
    'zh_cn.big5':                           'zh_TW.big5',
    'zh_cn.euc':                            'zh_CN.eucCN',
    'zh_hk':                                'zh_HK.big5hkscs',
    'zh_hk.big5hk':                         'zh_HK.big5hkscs',
    'zh_sg':                                'zh_SG.GB2312',
    'zh_sg.gbk':                            'zh_SG.GBK',
    'zh_tw':                                'zh_TW.big5',
    'zh_tw.euc':                            'zh_TW.eucTW',
    'zh_tw.euctw':                          'zh_TW.eucTW',
    'zu':                                   'zu_ZA.ISO8859-1',
    'zu_za':                                'zu_ZA.ISO8859-1',
}

#
# This maps Windows language identifiers to locale strings.
#
# This list has been updated from
# http://msdn.microsoft.com/library/default.asp?url=/library/en-us/intl/nls_238z.asp
# to include every locale up to Windows Vista.
#
# NOTE: this mapping is incomplete.  If your language is missing, please
# submit a bug report as detailed in the Python devguide at:
#    https://devguide.python.org/triage/issue-tracker/
# Make sure you include the missing language identifier and the suggested
# locale code.
#

windows_locale = {
    0x0436: "af_ZA", # Afrikaans
    0x041c: "sq_AL", # Albanian
    0x0484: "gsw_FR",# Alsatian - France
    0x045e: "am_ET", # Amharic - Ethiopia
    0x0401: "ar_SA", # Arabic - Saudi Arabia
    0x0801: "ar_IQ", # Arabic - Iraq
    0x0c01: "ar_EG", # Arabic - Egypt
    0x1001: "ar_LY", # Arabic - Libya
    0x1401: "ar_DZ", # Arabic - Algeria
    0x1801: "ar_MA", # Arabic - Morocco
    0x1c01: "ar_TN", # Arabic - Tunisia
    0x2001: "ar_OM", # Arabic - Oman
    0x2401: "ar_YE", # Arabic - Yemen
    0x2801: "ar_SY", # Arabic - Syria
    0x2c01: "ar_JO", # Arabic - Jordan
    0x3001: "ar_LB", # Arabic - Lebanon
    0x3401: "ar_KW", # Arabic - Kuwait
    0x3801: "ar_AE", # Arabic - United Arab Emirates
    0x3c01: "ar_BH", # Arabic - Bahrain
    0x4001: "ar_QA", # Arabic - Qatar
    0x042b: "hy_AM", # Armenian
    0x044d: "as_IN", # Assamese - India
    0x042c: "az_AZ", # Azeri - Latin
    0x082c: "az_AZ", # Azeri - Cyrillic
    0x046d: "ba_RU", # Bashkir
    0x042d: "eu_ES", # Basque - Russia
    0x0423: "be_BY", # Belarusian
    0x0445: "bn_IN", # Begali
    0x201a: "bs_BA", # Bosnian - Cyrillic
    0x141a: "bs_BA", # Bosnian - Latin
    0x047e: "br_FR", # Breton - France
    0x0402: "bg_BG", # Bulgarian
#    0x0455: "my_MM", # Burmese - Not supported
    0x0403: "ca_ES", # Catalan
    0x0004: "zh_CHS",# Chinese - Simplified
    0x0404: "zh_TW", # Chinese - Taiwan
    0x0804: "zh_CN", # Chinese - PRC
    0x0c04: "zh_HK", # Chinese - Hong Kong S.A.R.
    0x1004: "zh_SG", # Chinese - Singapore
    0x1404: "zh_MO", # Chinese - Macao S.A.R.
    0x7c04: "zh_CHT",# Chinese - Traditional
    0x0483: "co_FR", # Corsican - France
    0x041a: "hr_HR", # Croatian
    0x101a: "hr_BA", # Croatian - Bosnia
    0x0405: "cs_CZ", # Czech
    0x0406: "da_DK", # Danish
    0x048c: "gbz_AF",# Dari - Afghanistan
    0x0465: "div_MV",# Divehi - Maldives
    0x0413: "nl_NL", # Dutch - The Netherlands
    0x0813: "nl_BE", # Dutch - Belgium
    0x0409: "en_US", # English - United States
    0x0809: "en_GB", # English - United Kingdom
    0x0c09: "en_AU", # English - Australia
    0x1009: "en_CA", # English - Canada
    0x1409: "en_NZ", # English - New Zealand
    0x1809: "en_IE", # English - Ireland
    0x1c09: "en_ZA", # English - South Africa
    0x2009: "en_JA", # English - Jamaica
    0x2409: "en_CB", # English - Caribbean
    0x2809: "en_BZ", # English - Belize
    0x2c09: "en_TT", # English - Trinidad
    0x3009: "en_ZW", # English - Zimbabwe
    0x3409: "en_PH", # English - Philippines
    0x4009: "en_IN", # English - India
    0x4409: "en_MY", # English - Malaysia
    0x4809: "en_IN", # English - Singapore
    0x0425: "et_EE", # Estonian
    0x0438: "fo_FO", # Faroese
    0x0464: "fil_PH",# Filipino
    0x040b: "fi_FI", # Finnish
    0x040c: "fr_FR", # French - France
    0x080c: "fr_BE", # French - Belgium
    0x0c0c: "fr_CA", # French - Canada
    0x100c: "fr_CH", # French - Switzerland
    0x140c: "fr_LU", # French - Luxembourg
    0x180c: "fr_MC", # French - Monaco
    0x0462: "fy_NL", # Frisian - Netherlands
    0x0456: "gl_ES", # Galician
    0x0437: "ka_GE", # Georgian
    0x0407: "de_DE", # German - Germany
    0x0807: "de_CH", # German - Switzerland
    0x0c07: "de_AT", # German - Austria
    0x1007: "de_LU", # German - Luxembourg
    0x1407: "de_LI", # German - Liechtenstein
    0x0408: "el_GR", # Greek
    0x046f: "kl_GL", # Greenlandic - Greenland
    0x0447: "gu_IN", # Gujarati
    0x0468: "ha_NG", # Hausa - Latin
    0x040d: "he_IL", # Hebrew
    0x0439: "hi_IN", # Hindi
    0x040e: "hu_HU", # Hungarian
    0x040f: "is_IS", # Icelandic
    0x0421: "id_ID", # Indonesian
    0x045d: "iu_CA", # Inuktitut - Syllabics
    0x085d: "iu_CA", # Inuktitut - Latin
    0x083c: "ga_IE", # Irish - Ireland
    0x0410: "it_IT", # Italian - Italy
    0x0810: "it_CH", # Italian - Switzerland
    0x0411: "ja_JP", # Japanese
    0x044b: "kn_IN", # Kannada - India
    0x043f: "kk_KZ", # Kazakh
    0x0453: "kh_KH", # Khmer - Cambodia
    0x0486: "qut_GT",# K'iche - Guatemala
    0x0487: "rw_RW", # Kinyarwanda - Rwanda
    0x0457: "kok_IN",# Konkani
    0x0412: "ko_KR", # Korean
    0x0440: "ky_KG", # Kyrgyz
    0x0454: "lo_LA", # Lao - Lao PDR
    0x0426: "lv_LV", # Latvian
    0x0427: "lt_LT", # Lithuanian
    0x082e: "dsb_DE",# Lower Sorbian - Germany
    0x046e: "lb_LU", # Luxembourgish
    0x042f: "mk_MK", # FYROM Macedonian
    0x043e: "ms_MY", # Malay - Malaysia
    0x083e: "ms_BN", # Malay - Brunei Darussalam
    0x044c: "ml_IN", # Malayalam - India
    0x043a: "mt_MT", # Maltese
    0x0481: "mi_NZ", # Maori
    0x047a: "arn_CL",# Mapudungun
    0x044e: "mr_IN", # Marathi
    0x047c: "moh_CA",# Mohawk - Canada
    0x0450: "mn_MN", # Mongolian - Cyrillic
    0x0850: "mn_CN", # Mongolian - PRC
    0x0461: "ne_NP", # Nepali
    0x0414: "nb_NO", # Norwegian - Bokmal
    0x0814: "nn_NO", # Norwegian - Nynorsk
    0x0482: "oc_FR", # Occitan - France
    0x0448: "or_IN", # Oriya - India
    0x0463: "ps_AF", # Pashto - Afghanistan
    0x0429: "fa_IR", # Persian
    0x0415: "pl_PL", # Polish
    0x0416: "pt_BR", # Portuguese - Brazil
    0x0816: "pt_PT", # Portuguese - Portugal
    0x0446: "pa_IN", # Punjabi
    0x046b: "quz_BO",# Quechua (Bolivia)
    0x086b: "quz_EC",# Quechua (Ecuador)
    0x0c6b: "quz_PE",# Quechua (Peru)
    0x0418: "ro_RO", # Romanian - Romania
    0x0417: "rm_CH", # Romansh
    0x0419: "ru_RU", # Russian
    0x243b: "smn_FI",# Sami Finland
    0x103b: "smj_NO",# Sami Norway
    0x143b: "smj_SE",# Sami Sweden
    0x043b: "se_NO", # Sami Northern Norway
    0x083b: "se_SE", # Sami Northern Sweden
    0x0c3b: "se_FI", # Sami Northern Finland
    0x203b: "sms_FI",# Sami Skolt
    0x183b: "sma_NO",# Sami Southern Norway
    0x1c3b: "sma_SE",# Sami Southern Sweden
    0x044f: "sa_IN", # Sanskrit
    0x0c1a: "sr_SP", # Serbian - Cyrillic
    0x1c1a: "sr_BA", # Serbian - Bosnia Cyrillic
    0x081a: "sr_SP", # Serbian - Latin
    0x181a: "sr_BA", # Serbian - Bosnia Latin
    0x045b: "si_LK", # Sinhala - Sri Lanka
    0x046c: "ns_ZA", # Northern Sotho
    0x0432: "tn_ZA", # Setswana - Southern Africa
    0x041b: "sk_SK", # Slovak
    0x0424: "sl_SI", # Slovenian
    0x040a: "es_ES", # Spanish - Spain
    0x080a: "es_MX", # Spanish - Mexico
    0x0c0a: "es_ES", # Spanish - Spain (Modern)
    0x100a: "es_GT", # Spanish - Guatemala
    0x140a: "es_CR", # Spanish - Costa Rica
    0x180a: "es_PA", # Spanish - Panama
    0x1c0a: "es_DO", # Spanish - Dominican Republic
    0x200a: "es_VE", # Spanish - Venezuela
    0x240a: "es_CO", # Spanish - Colombia
    0x280a: "es_PE", # Spanish - Peru
    0x2c0a: "es_AR", # Spanish - Argentina
    0x300a: "es_EC", # Spanish - Ecuador
    0x340a: "es_CL", # Spanish - Chile
    0x380a: "es_UR", # Spanish - Uruguay
    0x3c0a: "es_PY", # Spanish - Paraguay
    0x400a: "es_BO", # Spanish - Bolivia
    0x440a: "es_SV", # Spanish - El Salvador
    0x480a: "es_HN", # Spanish - Honduras
    0x4c0a: "es_NI", # Spanish - Nicaragua
    0x500a: "es_PR", # Spanish - Puerto Rico
    0x540a: "es_US", # Spanish - United States
#    0x0430: "", # Sutu - Not supported
    0x0441: "sw_KE", # Swahili
    0x041d: "sv_SE", # Swedish - Sweden
    0x081d: "sv_FI", # Swedish - Finland
    0x045a: "syr_SY",# Syriac
    0x0428: "tg_TJ", # Tajik - Cyrillic
    0x085f: "tmz_DZ",# Tamazight - Latin
    0x0449: "ta_IN", # Tamil
    0x0444: "tt_RU", # Tatar
    0x044a: "te_IN", # Telugu
    0x041e: "th_TH", # Thai
    0x0851: "bo_BT", # Tibetan - Bhutan
    0x0451: "bo_CN", # Tibetan - PRC
    0x041f: "tr_TR", # Turkish
    0x0442: "tk_TM", # Turkmen - Cyrillic
    0x0480: "ug_CN", # Uighur - Arabic
    0x0422: "uk_UA", # Ukrainian
    0x042e: "wen_DE",# Upper Sorbian - Germany
    0x0420: "ur_PK", # Urdu
    0x0820: "ur_IN", # Urdu - India
    0x0443: "uz_UZ", # Uzbek - Latin
    0x0843: "uz_UZ", # Uzbek - Cyrillic
    0x042a: "vi_VN", # Vietnamese
    0x0452: "cy_GB", # Welsh
    0x0488: "wo_SN", # Wolof - Senegal
    0x0434: "xh_ZA", # Xhosa - South Africa
    0x0485: "sah_RU",# Yakut - Cyrillic
    0x0478: "ii_CN", # Yi - PRC
    0x046a: "yo_NG", # Yoruba - Nigeria
    0x0435: "zu_ZA", # Zulu
}

def _print_locale():

    """ Test function.
    """
    categories = {}
    def _init_categories(categories=categories):
        for k,v in globals().items():
            if k[:3] == 'LC_':
                categories[k] = v
    _init_categories()
    del categories['LC_ALL']

    print('Locale defaults as determined by getdefaultlocale():')
    print('-'*72)
    lang, enc = getdefaultlocale()
    print('Language: ', lang or '(undefined)')
    print('Encoding: ', enc or '(undefined)')
    print()

    print('Locale settings on startup:')
    print('-'*72)
    for name,category in categories.items():
        print(name, '...')
        lang, enc = getlocale(category)
        print('   Language: ', lang or '(undefined)')
        print('   Encoding: ', enc or '(undefined)')
        print()

    try:
        setlocale(LC_ALL, "")
    except:
        print('NOTE:')
        print('setlocale(LC_ALL, "") does not support the default locale')
        print('given in the OS environment variables.')
    else:
        print()
        print('Locale settings after calling setlocale(LC_ALL, ""):')
        print('-'*72)
        for name,category in categories.items():
            print(name, '...')
            lang, enc = getlocale(category)
            print('   Language: ', lang or '(undefined)')
            print('   Encoding: ', enc or '(undefined)')
            print()

###

try:
    LC_MESSAGES
except NameError:
    pass
else:
    __all__.append("LC_MESSAGES")

if __name__=='__main__':
    print('Locale aliasing:')
    print()
    _print_locale()
    print()
    print('Number formatting:')
    print()
    _test()
```
