## Supplementary software v0.2.1 for "Virtual control arms for paediatric myopia trials: external validation of axial-elongation models": __init__.py

```
# Copyright 2001-2022 by Vinay Sajip. All Rights Reserved.
#
# Permission to use, copy, modify, and distribute this software and its
# documentation for any purpose and without fee is hereby granted,
# provided that the above copyright notice appear in all copies and that
# both that copyright notice and this permission notice appear in
# supporting documentation, and that the name of Vinay Sajip
# not be used in advertising or publicity pertaining to distribution
# of the software without specific, written prior permission.
# VINAY SAJIP DISCLAIMS ALL WARRANTIES WITH REGARD TO THIS SOFTWARE, INCLUDING
# ALL IMPLIED WARRANTIES OF MERCHANTABILITY AND FITNESS. IN NO EVENT SHALL
# VINAY SAJIP BE LIABLE FOR ANY SPECIAL, INDIRECT OR CONSEQUENTIAL DAMAGES OR
# ANY DAMAGES WHATSOEVER RESULTING FROM LOSS OF USE, DATA OR PROFITS, WHETHER
# IN AN ACTION OF CONTRACT, NEGLIGENCE OR OTHER TORTIOUS ACTION, ARISING OUT
# OF OR IN CONNECTION WITH THE USE OR PERFORMANCE OF THIS SOFTWARE.

"""
Logging package for Python. Based on PEP 282 and comments thereto in
comp.lang.python.

Copyright (C) 2001-2022 Vinay Sajip. All Rights Reserved.

To use, simply 'import logging' and log away!
"""

import sys, os, time, io, re, traceback, warnings, weakref, collections.abc

from types import GenericAlias
from string import Template
from string import Formatter as StrFormatter


__all__ = ['BASIC_FORMAT', 'BufferingFormatter', 'CRITICAL', 'DEBUG', 'ERROR',
           'FATAL', 'FileHandler', 'Filter', 'Formatter', 'Handler', 'INFO',
           'LogRecord', 'Logger', 'LoggerAdapter', 'NOTSET', 'NullHandler',
           'StreamHandler', 'WARN', 'WARNING', 'addLevelName', 'basicConfig',
           'captureWarnings', 'critical', 'debug', 'disable', 'error',
           'exception', 'fatal', 'getLevelName', 'getLogger', 'getLoggerClass',
           'info', 'log', 'makeLogRecord', 'setLoggerClass', 'shutdown',
           'warn', 'warning', 'getLogRecordFactory', 'setLogRecordFactory',
           'lastResort', 'raiseExceptions', 'getLevelNamesMapping',
           'getHandlerByName', 'getHandlerNames']

import threading

__author__  = "Vinay Sajip <vinay_sajip@red-dove.com>"
__status__  = "production"
# The following module attributes are no longer updated.
__version__ = "0.5.1.2"
__date__    = "07 February 2010"

#---------------------------------------------------------------------------
#   Miscellaneous module data
#---------------------------------------------------------------------------

#
#_startTime is used as the base when calculating the relative time of events
#
_startTime = time.time_ns()

#
#raiseExceptions is used to see if exceptions during handling should be
#propagated
#
raiseExceptions = True

#
# If you don't want threading information in the log, set this to False
#
logThreads = True

#
# If you don't want multiprocessing information in the log, set this to False
#
logMultiprocessing = True

#
# If you don't want process information in the log, set this to False
#
logProcesses = True

#
# If you don't want asyncio task information in the log, set this to False
#
logAsyncioTasks = True

#---------------------------------------------------------------------------
#   Level related stuff
#---------------------------------------------------------------------------
#
# Default levels and level names, these can be replaced with any positive set
# of values having corresponding names. There is a pseudo-level, NOTSET, which
# is only really there as a lower limit for user-defined levels. Handlers and
# loggers are initialized with NOTSET so that they will log all messages, even
# at user-defined levels.
#

CRITICAL = 50
FATAL = CRITICAL
ERROR = 40
WARNING = 30
WARN = WARNING
INFO = 20
DEBUG = 10
NOTSET = 0

_levelToName = {
    CRITICAL: 'CRITICAL',
    ERROR: 'ERROR',
    WARNING: 'WARNING',
    INFO: 'INFO',
    DEBUG: 'DEBUG',
    NOTSET: 'NOTSET',
}
_nameToLevel = {
    'CRITICAL': CRITICAL,
    'FATAL': FATAL,
    'ERROR': ERROR,
    'WARN': WARNING,
    'WARNING': WARNING,
    'INFO': INFO,
    'DEBUG': DEBUG,
    'NOTSET': NOTSET,
}

def getLevelNamesMapping():
    return _nameToLevel.copy()

def getLevelName(level):
    """
    Return the textual or numeric representation of logging level 'level'.

    If the level is one of the predefined levels (CRITICAL, ERROR, WARNING,
    INFO, DEBUG) then you get the corresponding string. If you have
    associated levels with names using addLevelName then the name you have
    associated with 'level' is returned.

    If a numeric value corresponding to one of the defined levels is passed
    in, the corresponding string representation is returned.

    If a string representation of the level is passed in, the corresponding
    numeric value is returned.

    If no matching numeric or string value is passed in, the string
    'Level %s' % level is returned.
    """
    # See Issues #22386, #27937 and #29220 for why it's this way
    result = _levelToName.get(level)
    if result is not None:
        return result
    result = _nameToLevel.get(level)
    if result is not None:
        return result
    return "Level %s" % level

def addLevelName(level, levelName):
    """
    Associate 'levelName' with 'level'.

    This is used when converting levels to text during message formatting.
    """
    with _lock:
        _levelToName[level] = levelName
        _nameToLevel[levelName] = level

if hasattr(sys, "_getframe"):
    currentframe = lambda: sys._getframe(1)
else: #pragma: no cover
    def currentframe():
        """Return the frame object for the caller's stack frame."""
        try:
            raise Exception
        except Exception as exc:
            return exc.__traceback__.tb_frame.f_back

#
# _srcfile is used when walking the stack to check when we've got the first
# caller stack frame, by skipping frames whose filename is that of this
# module's source. It therefore should contain the filename of this module's
# source file.
#
# Ordinarily we would use __file__ for this, but frozen modules don't always
# have __file__ set, for some reason (see Issue #21736). Thus, we get the
# filename from a handy code object from a function defined in this module.
# (There's no particular reason for picking addLevelName.)
#

_srcfile = os.path.normcase(addLevelName.__code__.co_filename)

# _srcfile is only used in conjunction with sys._getframe().
# Setting _srcfile to None will prevent findCaller() from being called. This
# way, you can avoid the overhead of fetching caller information.

# The following is based on warnings._is_internal_frame. It makes sure that
# frames of the import mechanism are skipped when logging at module level and
# using a stacklevel value greater than one.
def _is_internal_frame(frame):
    """Signal whether the frame is a CPython or logging module internal."""
    filename = os.path.normcase(frame.f_code.co_filename)
    return filename == _srcfile or (
        "importlib" in filename and "_bootstrap" in filename
    )


def _checkLevel(level):
    if isinstance(level, int):
        rv = level
    elif str(level) == level:
        if level not in _nameToLevel:
            raise ValueError("Unknown level: %r" % level)
        rv = _nameToLevel[level]
    else:
        raise TypeError("Level not an integer or a valid string: %r"
                        % (level,))
    return rv

#---------------------------------------------------------------------------
#   Thread-related stuff
#---------------------------------------------------------------------------

#
#_lock is used to serialize access to shared data structures in this module.
#This needs to be an RLock because fileConfig() creates and configures
#Handlers, and so might arbitrary user threads. Since Handler code updates the
#shared dictionary _handlers, it needs to acquire the lock. But if configuring,
#the lock would already have been acquired - so we need an RLock.
#The same argument applies to Loggers and Manager.loggerDict.
#
_lock = threading.RLock()

def _prepareFork():
    """
    Prepare to fork a new child process by acquiring the module-level lock.

    This should be used in conjunction with _afterFork().
    """
    # Wrap the lock acquisition in a try-except to prevent the lock from being
    # abandoned in the event of an asynchronous exception. See gh-106238.
    try:
        _lock.acquire()
    except BaseException:
        _lock.release()
        raise

def _afterFork():
    """
    After a new child process has been forked, release the module-level lock.

    This should be used in conjunction with _prepareFork().
    """
    _lock.release()


# Prevent a held logging lock from blocking a child from logging.

if not hasattr(os, 'register_at_fork'):  # Windows and friends.
    def _register_at_fork_reinit_lock(instance):
        pass  # no-op when os.register_at_fork does not exist.
else:
    # A collection of instances with a _at_fork_reinit method (logging.Handler)
    # to be called in the child after forking.  The weakref avoids us keeping
    # discarded Handler instances alive.
    _at_fork_reinit_lock_weakset = weakref.WeakSet()

    def _register_at_fork_reinit_lock(instance):
        with _lock:
            _at_fork_reinit_lock_weakset.add(instance)

    def _after_at_fork_child_reinit_locks():
        for handler in _at_fork_reinit_lock_weakset:
            handler._at_fork_reinit()

        # _prepareFork() was called in the parent before forking.
        # The lock is reinitialized to unlocked state.
        _lock._at_fork_reinit()

    os.register_at_fork(before=_prepareFork,
                        after_in_child=_after_at_fork_child_reinit_locks,
                        after_in_parent=_afterFork)


#---------------------------------------------------------------------------
#   The logging record
#---------------------------------------------------------------------------

class LogRecord(object):
    """
    A LogRecord instance represents an event being logged.

    LogRecord instances are created every time something is logged. They
    contain all the information pertinent to the event being logged. The
    main information passed in is in msg and args, which are combined
    using str(msg) % args to create the message field of the record. The
    record also includes information such as when the record was created,
    the source line where the logging call was made, and any exception
    information to be logged.
    """
    def __init__(self, name, level, pathname, lineno,
                 msg, args, exc_info, func=None, sinfo=None, **kwargs):
        """
        Initialize a logging record with interesting information.
        """
        ct = time.time_ns()
        self.name = name
        self.msg = msg
        #
        # The following statement allows passing of a dictionary as a sole
        # argument, so that you can do something like
        #  logging.debug("a %(a)d b %(b)s", {'a':1, 'b':2})
        # Suggested by Stefan Behnel.
        # Note that without the test for args[0], we get a problem because
        # during formatting, we test to see if the arg is present using
        # 'if self.args:'. If the event being logged is e.g. 'Value is %d'
        # and if the passed arg fails 'if self.args:' then no formatting
        # is done. For example, logger.warning('Value is %d', 0) would log
        # 'Value is %d' instead of 'Value is 0'.
        # For the use case of passing a dictionary, this should not be a
        # problem.
        # Issue #21172: a request was made to relax the isinstance check
        # to hasattr(args[0], '__getitem__'). However, the docs on string
        # formatting still seem to suggest a mapping object is required.
        # Thus, while not removing the isinstance check, it does now look
        # for collections.abc.Mapping rather than, as before, dict.
        if (args and len(args) == 1 and isinstance(args[0], collections.abc.Mapping)
            and args[0]):
            args = args[0]
        self.args = args
        self.levelname = getLevelName(level)
        self.levelno = level
        self.pathname = pathname
        try:
            self.filename = os.path.basename(pathname)
            self.module = os.path.splitext(self.filename)[0]
        except (TypeError, ValueError, AttributeError):
            self.filename = pathname
            self.module = "Unknown module"
        self.exc_info = exc_info
        self.exc_text = None      # used to cache the traceback text
        self.stack_info = sinfo
        self.lineno = lineno
        self.funcName = func
        self.created = ct / 1e9  # ns to float seconds
        # Get the number of whole milliseconds (0-999) in the fractional part of seconds.
        # Eg: 1_677_903_920_999_998_503 ns --> 999_998_503 ns--> 999 ms
        # Convert to float by adding 0.0 for historical reasons. See gh-89047
        self.msecs = (ct % 1_000_000_000) // 1_000_000 + 0.0
        if self.msecs == 999.0 and int(self.created) != ct // 1_000_000_000:
            # ns -> sec conversion can round up, e.g:
            # 1_677_903_920_999_999_900 ns --> 1_677_903_921.0 sec
            self.msecs = 0.0

        self.relativeCreated = (ct - _startTime) / 1e6
        if logThreads:
            self.thread = threading.get_ident()
            self.threadName = threading.current_thread().name
        else: # pragma: no cover
            self.thread = None
            self.threadName = None
        if not logMultiprocessing: # pragma: no cover
            self.processName = None
        else:
            self.processName = 'MainProcess'
            mp = sys.modules.get('multiprocessing')
            if mp is not None:
                # Errors may occur if multiprocessing has not finished loading
                # yet - e.g. if a custom import hook causes third-party code
                # to run when multiprocessing calls import. See issue 8200
                # for an example
                try:
                    self.processName = mp.current_process().name
                except Exception: #pragma: no cover
                    pass
        if logProcesses and hasattr(os, 'getpid'):
            self.process = os.getpid()
        else:
            self.process = None

        self.taskName = None
        if logAsyncioTasks:
            asyncio = sys.modules.get('asyncio')
            if asyncio:
                try:
                    self.taskName = asyncio.current_task().get_name()
                except Exception:
                    pass

    def __repr__(self):
        return '<LogRecord: %s, %s, %s, %s, "%s">'%(self.name, self.levelno,
            self.pathname, self.lineno, self.msg)

    def getMessage(self):
        """
        Return the message for this LogRecord.

        Return the message for this LogRecord after merging any user-supplied
        arguments with the message.
        """
        msg = str(self.msg)
        if self.args:
            msg = msg % self.args
        return msg

#
#   Determine which class to use when instantiating log records.
#
_logRecordFactory = LogRecord

def setLogRecordFactory(factory):
    """
    Set the factory to be used when instantiating a log record.

    :param factory: A callable which will be called to instantiate
    a log record.
    """
    global _logRecordFactory
    _logRecordFactory = factory

def getLogRecordFactory():
    """
    Return the factory to be used when instantiating a log record.
    """

    return _logRecordFactory

def makeLogRecord(dict):
    """
    Make a LogRecord whose attributes are defined by the specified dictionary,
    This function is useful for converting a logging event received over
    a socket connection (which is sent as a dictionary) into a LogRecord
    instance.
    """
    rv = _logRecordFactory(None, None, "", 0, "", (), None, None)
    rv.__dict__.update(dict)
    return rv


#---------------------------------------------------------------------------
#   Formatter classes and functions
#---------------------------------------------------------------------------
_str_formatter = StrFormatter()
del StrFormatter


class PercentStyle(object):

    default_format = '%(message)s'
    asctime_format = '%(asctime)s'
    asctime_search = '%(asctime)'
    validation_pattern = re.compile(r'%\(\w+\)[#0+ -]*(\*|\d+)?(\.(\*|\d+))?[diouxefgcrsa%]', re.I)

    def __init__(self, fmt, *, defaults=None):
        self._fmt = fmt or self.default_format
        self._defaults = defaults

    def usesTime(self):
        return self._fmt.find(self.asctime_search) >= 0

    def validate(self):
        """Validate the input format, ensure it matches the correct style"""
        if not self.validation_pattern.search(self._fmt):
            raise ValueError("Invalid format '%s' for '%s' style" % (self._fmt, self.default_format[0]))

    def _format(self, record):
        if defaults := self._defaults:
            values = defaults | record.__dict__
        else:
            values = record.__dict__
        return self._fmt % values

    def format(self, record):
        try:
            return self._format(record)
        except KeyError as e:
            raise ValueError('Formatting field not found in record: %s' % e)


class StrFormatStyle(PercentStyle):
    default_format = '{message}'
    asctime_format = '{asctime}'
    asctime_search = '{asctime'

    fmt_spec = re.compile(r'^(.?[<>=^])?[+ -]?#?0?(\d+|{\w+})?[,_]?(\.(\d+|{\w+}))?[bcdefgnosx%]?$', re.I)
    field_spec = re.compile(r'^(\d+|\w+)(\.\w+|\[[^]]+\])*$')

    def _format(self, record):
        if defaults := self._defaults:
            values = defaults | record.__dict__
        else:
            values = record.__dict__
        return self._fmt.format(**values)

    def validate(self):
        """Validate the input format, ensure it is the correct string formatting style"""
        fields = set()
        try:
            for _, fieldname, spec, conversion in _str_formatter.parse(self._fmt):
                if fieldname:
                    if not self.field_spec.match(fieldname):
                        raise ValueError('invalid field name/expression: %r' % fieldname)
                    fields.add(fieldname)
                if conversion and conversion not in 'rsa':
                    raise ValueError('invalid conversion: %r' % conversion)
                if spec and not self.fmt_spec.match(spec):
                    raise ValueError('bad specifier: %r' % spec)
        except ValueError as e:
            raise ValueError('invalid format: %s' % e)
        if not fields:
            raise ValueError('invalid format: no fields')


class StringTemplateStyle(PercentStyle):
    default_format = '${message}'
    asctime_format = '${asctime}'
    asctime_search = '${asctime}'

    def __init__(self, *args, **kwargs):
        super().__init__(*args, **kwargs)
        self._tpl = Template(self._fmt)

    def usesTime(self):
        fmt = self._fmt
        return fmt.find('$asctime') >= 0 or fmt.find(self.asctime_search) >= 0

    def validate(self):
        pattern = Template.pattern
        fields = set()
        for m in pattern.finditer(self._fmt):
            d = m.groupdict()
            if d['named']:
                fields.add(d['named'])
            elif d['braced']:
                fields.add(d['braced'])
            elif m.group(0) == '$':
                raise ValueError('invalid format: bare \'$\' not allowed')
        if not fields:
            raise ValueError('invalid format: no fields')

    def _format(self, record):
        if defaults := self._defaults:
            values = defaults | record.__dict__
        else:
            values = record.__dict__
        return self._tpl.substitute(**values)


BASIC_FORMAT = "%(levelname)s:%(name)s:%(message)s"

_STYLES = {
    '%': (PercentStyle, BASIC_FORMAT),
    '{': (StrFormatStyle, '{levelname}:{name}:{message}'),
    '$': (StringTemplateStyle, '${levelname}:${name}:${message}'),
}

class Formatter(object):
    """
    Formatter instances are used to convert a LogRecord to text.

    Formatters need to know how a LogRecord is constructed. They are
    responsible for converting a LogRecord to (usually) a string which can
    be interpreted by either a human or an external system. The base Formatter
    allows a formatting string to be specified. If none is supplied, the
    style-dependent default value, "%(message)s", "{message}", or
    "${message}", is used.

    The Formatter can be initialized with a format string which makes use of
    knowledge of the LogRecord attributes - e.g. the default value mentioned
    above makes use of the fact that the user's message and arguments are pre-
    formatted into a LogRecord's message attribute. Currently, the useful
    attributes in a LogRecord are described by:

    %(name)s            Name of the logger (logging channel)
    %(levelno)s         Numeric logging level for the message (DEBUG, INFO,
                        WARNING, ERROR, CRITICAL)
    %(levelname)s       Text logging level for the message ("DEBUG", "INFO",
                        "WARNING", "ERROR", "CRITICAL")
    %(pathname)s        Full pathname of the source file where the logging
                        call was issued (if available)
    %(filename)s        Filename portion of pathname
    %(module)s          Module (name portion of filename)
    %(lineno)d          Source line number where the logging call was issued
                        (if available)
    %(funcName)s        Function name
    %(created)f         Time when the LogRecord was created (time.time_ns() / 1e9
                        return value)
    %(asctime)s         Textual time when the LogRecord was created
    %(msecs)d           Millisecond portion of the creation time
    %(relativeCreated)d Time in milliseconds when the LogRecord was created,
                        relative to the time the logging module was loaded
                        (typically at application startup time)
    %(thread)d          Thread ID (if available)
    %(threadName)s      Thread name (if available)
    %(taskName)s        Task name (if available)
    %(process)d         Process ID (if available)
    %(message)s         The result of record.getMessage(), computed just as
                        the record is emitted
    """

    converter = time.localtime

    def __init__(self, fmt=None, datefmt=None, style='%', validate=True, *,
                 defaults=None):
        """
        Initialize the formatter with specified format strings.

        Initialize the formatter either with the specified format string, or a
        default as described above. Allow for specialized date formatting with
        the optional datefmt argument. If datefmt is omitted, you get an
        ISO8601-like (or RFC 3339-like) format.

        Use a style parameter of '%', '{' or '$' to specify that you want to
        use one of %-formatting, :meth:`str.format` (``{}``) formatting or
        :class:`string.Template` formatting in your format string.

        .. versionchanged:: 3.2
           Added the ``style`` parameter.
        """
        if style not in _STYLES:
            raise ValueError('Style must be one of: %s' % ','.join(
                             _STYLES.keys()))
        self._style = _STYLES[style][0](fmt, defaults=defaults)
        if validate:
            self._style.validate()

        self._fmt = self._style._fmt
        self.datefmt = datefmt

    default_time_format = '%Y-%m-%d %H:%M:%S'
    default_msec_format = '%s,%03d'

    def formatTime(self, record, datefmt=None):
        """
        Return the creation time of the specified LogRecord as formatted text.

        This method should be called from format() by a formatter which
        wants to make use of a formatted time. This method can be overridden
        in formatters to provide for any specific requirement, but the
        basic behaviour is as follows: if datefmt (a string) is specified,
        it is used with time.strftime() to format the creation time of the
        record. Otherwise, an ISO8601-like (or RFC 3339-like) format is used.
        The resulting string is returned. This function uses a user-configurable
        function to convert the creation time to a tuple. By default,
        time.localtime() is used; to change this for a particular formatter
        instance, set the 'converter' attribute to a function with the same
        signature as time.localtime() or time.gmtime(). To change it for all
        formatters, for example if you want all logging times to be shown in GMT,
        set the 'converter' attribute in the Formatter class.
        """
        ct = self.converter(record.created)
        if datefmt:
            s = time.strftime(datefmt, ct)
        else:
            s = time.strftime(self.default_time_format, ct)
            if self.default_msec_format:
                s = self.default_msec_format % (s, record.msecs)
        return s

    def formatException(self, ei):
        """
        Format and return the specified exception information as a string.

        This default implementation just uses
        traceback.print_exception()
        """
        sio = io.StringIO()
        tb = ei[2]
        # See issues #9427, #1553375. Commented out for now.
        #if getattr(self, 'fullstack', False):
        #    traceback.print_stack(tb.tb_frame.f_back, file=sio)
        traceback.print_exception(ei[0], ei[1], tb, limit=None, file=sio)
        s = sio.getvalue()
        sio.close()
        if s[-1:] == "\n":
            s = s[:-1]
        return s

    def usesTime(self):
        """
        Check if the format uses the creation time of the record.
        """
        return self._style.usesTime()

    def formatMessage(self, record):
        return self._style.format(record)

    def formatStack(self, stack_info):
        """
        This method is provided as an extension point for specialized
        formatting of stack information.

        The input data is a string as returned from a call to
        :func:`traceback.print_stack`, but with the last trailing newline
        removed.

        The base implementation just returns the value passed in.
        """
        return stack_info

    def format(self, record):
        """
        Format the specified record as text.

        The record's attribute dictionary is used as the operand to a
        string formatting operation which yields the returned string.
        Before formatting the dictionary, a couple of preparatory steps
        are carried out. The message attribute of the record is computed
        using LogRecord.getMessage(). If the formatting string uses the
        time (as determined by a call to usesTime(), formatTime() is
        called to format the event time. If there is exception information,
        it is formatted using formatException() and appended to the message.
        """
        record.message = record.getMessage()
        if self.usesTime():
            record.asctime = self.formatTime(record, self.datefmt)
        s = self.formatMessage(record)
        if record.exc_info:
            # Cache the traceback text to avoid converting it multiple times
            # (it's constant anyway)
            if not record.exc_text:
                record.exc_text = self.formatException(record.exc_info)
        if record.exc_text:
            if s[-1:] != "\n":
                s = s + "\n"
            s = s + record.exc_text
        if record.stack_info:
            if s[-1:] != "\n":
                s = s + "\n"
            s = s + self.formatStack(record.stack_info)
        return s

#
#   The default formatter to use when no other is specified
#
_defaultFormatter = Formatter()

class BufferingFormatter(object):
    """
    A formatter suitable for formatting a number of records.
    """
    def __init__(self, linefmt=None):
        """
        Optionally specify a formatter which will be used to format each
        individual record.
        """
        if linefmt:
            self.linefmt = linefmt
        else:
            self.linefmt = _defaultFormatter

    def formatHeader(self, records):
        """
        Return the header string for the specified records.
        """
        return ""

    def formatFooter(self, records):
        """
        Return the footer string for the specified records.
        """
        return ""

    def format(self, records):
        """
        Format the specified records and return the result as a string.
        """
        rv = ""
        if len(records) > 0:
            rv = rv + self.formatHeader(records)
            for record in records:
                rv = rv + self.linefmt.format(record)
            rv = rv + self.formatFooter(records)
        return rv

#---------------------------------------------------------------------------
#   Filter classes and functions
#---------------------------------------------------------------------------

class Filter(object):
    """
    Filter instances are used to perform arbitrary filtering of LogRecords.

    Loggers and Handlers can optionally use Filter instances to filter
    records as desired. The base filter class only allows events which are
    below a certain point in the logger hierarchy. For example, a filter
    initialized with "A.B" will allow events logged by loggers "A.B",
    "A.B.C", "A.B.C.D", "A.B.D" etc. but not "A.BB", "B.A.B" etc. If
    initialized with the empty string, all events are passed.
    """
    def __init__(self, name=''):
        """
        Initialize a filter.

        Initialize with the name of the logger which, together with its
        children, will have its events allowed through the filter. If no
        name is specified, allow every event.
        """
        self.name = name
        self.nlen = len(name)

    def filter(self, record):
        """
        Determine if the specified record is to be logged.

        Returns True if the record should be logged, or False otherwise.
        If deemed appropriate, the record may be modified in-place.
        """
        if self.nlen == 0:
            return True
        elif self.name == record.name:
            return True
        elif record.name.find(self.name, 0, self.nlen) != 0:
            return False
        return (record.name[self.nlen] == ".")

class Filterer(object):
    """
    A base class for loggers and handlers which allows them to share
    common code.
    """
    def __init__(self):
        """
        Initialize the list of filters to be an empty list.
        """
        self.filters = []

    def addFilter(self, filter):
        """
        Add the specified filter to this handler.
        """
        if not (filter in self.filters):
            self.filters.append(filter)

    def removeFilter(self, filter):
        """
        Remove the specified filter from this handler.
        """
        if filter in self.filters:
            self.filters.remove(filter)

    def filter(self, record):
        """
        Determine if a record is loggable by consulting all the filters.

        The default is to allow the record to be logged; any filter can veto
        this by returning a false value.
        If a filter attached to a handler returns a log record instance,
        then that instance is used in place of the original log record in
        any further processing of the event by that handler.
        If a filter returns any other true value, the original log record
        is used in any further processing of the event by that handler.

        If none of the filters return false values, this method returns
        a log record.
        If any of the filters return a false value, this method returns
        a false value.

        .. versionchanged:: 3.2

           Allow filters to be just callables.

        .. versionchanged:: 3.12
           Allow filters to return a LogRecord instead of
           modifying it in place.
        """
        for f in self.filters:
            if hasattr(f, 'filter'):
                result = f.filter(record)
            else:
                result = f(record) # assume callable - will raise if not
            if not result:
                return False
            if isinstance(result, LogRecord):
                record = result
        return record

#---------------------------------------------------------------------------
#   Handler classes and functions
#---------------------------------------------------------------------------

_handlers = weakref.WeakValueDictionary()  #map of handler names to handlers
_handlerList = [] # added to allow handlers to be removed in reverse of order initialized

def _removeHandlerRef(wr):
    """
    Remove a handler reference from the internal cleanup list.
    """
    # This function can be called during module teardown, when globals are
    # set to None. It can also be called from another thread. So we need to
    # pre-emptively grab the necessary globals and check if they're None,
    # to prevent race conditions and failures during interpreter shutdown.
    handlers, lock = _handlerList, _lock
    if lock and handlers:
        with lock:
            try:
                handlers.remove(wr)
            except ValueError:
                pass

def _addHandlerRef(handler):
    """
    Add a handler to the internal cleanup list using a weak reference.
    """
    with _lock:
        _handlerList.append(weakref.ref(handler, _removeHandlerRef))


def getHandlerByName(name):
    """
    Get a handler with the specified *name*, or None if there isn't one with
    that name.
    """
    return _handlers.get(name)


def getHandlerNames():
    """
    Return all known handler names as an immutable set.
    """
    return frozenset(_handlers)


class Handler(Filterer):
    """
    Handler instances dispatch logging events to specific destinations.

    The base handler class. Acts as a placeholder which defines the Handler
    interface. Handlers can optionally use Formatter instances to format
    records as desired. By default, no formatter is specified; in this case,
    the 'raw' message as determined by record.message is logged.
    """
    def __init__(self, level=NOTSET):
        """
        Initializes the instance - basically setting the formatter to None
        and the filter list to empty.
        """
        Filterer.__init__(self)
        self._name = None
        self.level = _checkLevel(level)
        self.formatter = None
        self._closed = False
        # Add the handler to the global _handlerList (for cleanup on shutdown)
        _addHandlerRef(self)
        self.createLock()

    def get_name(self):
        return self._name

    def set_name(self, name):
        with _lock:
            if self._name in _handlers:
                del _handlers[self._name]
            self._name = name
            if name:
                _handlers[name] = self

    name = property(get_name, set_name)

    def createLock(self):
        """
        Acquire a thread lock for serializing access to the underlying I/O.
        """
        self.lock = threading.RLock()
        _register_at_fork_reinit_lock(self)

    def _at_fork_reinit(self):
        self.lock._at_fork_reinit()

    def acquire(self):
        """
        Acquire the I/O thread lock.
        """
        if self.lock:
            self.lock.acquire()

    def release(self):
        """
        Release the I/O thread lock.
        """
        if self.lock:
            self.lock.release()

    def setLevel(self, level):
        """
        Set the logging level of this handler.  level must be an int or a str.
        """
        self.level = _checkLevel(level)

    def format(self, record):
        """
        Format the specified record.

        If a formatter is set, use it. Otherwise, use the default formatter
        for the module.
        """
        if self.formatter:
            fmt = self.formatter
        else:
            fmt = _defaultFormatter
        return fmt.format(record)

    def emit(self, record):
        """
        Do whatever it takes to actually log the specified logging record.

        This version is intended to be implemented by subclasses and so
        raises a NotImplementedError.
        """
        raise NotImplementedError('emit must be implemented '
                                  'by Handler subclasses')

    def handle(self, record):
        """
        Conditionally emit the specified logging record.

        Emission depends on filters which may have been added to the handler.
        Wrap the actual emission of the record with acquisition/release of
        the I/O thread lock.

        Returns an instance of the log record that was emitted
        if it passed all filters, otherwise a false value is returned.
        """
        rv = self.filter(record)
        if isinstance(rv, LogRecord):
            record = rv
        if rv:
            with self.lock:
                self.emit(record)
        return rv

    def setFormatter(self, fmt):
        """
        Set the formatter for this handler.
        """
        self.formatter = fmt

    def flush(self):
        """
        Ensure all logging output has been flushed.

        This version does nothing and is intended to be implemented by
        subclasses.
        """
        pass

    def close(self):
        """
        Tidy up any resources used by the handler.

        This version removes the handler from an internal map of handlers,
        _handlers, which is used for handler lookup by name. Subclasses
        should ensure that this gets called from overridden close()
        methods.
        """
        #get the module data lock, as we're updating a shared structure.
        with _lock:
            self._closed = True
            if self._name and self._name in _handlers:
                del _handlers[self._name]

    def handleError(self, record):
        """
        Handle errors which occur during an emit() call.

        This method should be called from handlers when an exception is
        encountered during an emit() call. If raiseExceptions is false,
        exceptions get silently ignored. This is what is mostly wanted
        for a logging system - most users will not care about errors in
        the logging system, they are more interested in application errors.
        You could, however, replace this with a custom handler if you wish.
        The record which was being processed is passed in to this method.
        """
        if raiseExceptions and sys.stderr:  # see issue 13807
            exc = sys.exception()
            try:
                sys.stderr.write('--- Logging error ---\n')
                traceback.print_exception(exc, limit=None, file=sys.stderr)
                sys.stderr.write('Call stack:\n')
                # Walk the stack frame up until we're out of logging,
                # so as to print the calling context.
                frame = exc.__traceback__.tb_frame
                while (frame and os.path.dirname(frame.f_code.co_filename) ==
                       __path__[0]):
                    frame = frame.f_back
                if frame:
                    traceback.print_stack(frame, file=sys.stderr)
                else:
                    # couldn't find the right stack frame, for some reason
                    sys.stderr.write('Logged from file %s, line %s\n' % (
                                     record.filename, record.lineno))
                # Issue 18671: output logging message and arguments
                try:
                    sys.stderr.write('Message: %r\n'
                                     'Arguments: %s\n' % (record.msg,
                                                          record.args))
                except RecursionError:  # See issue 36272
                    raise
                except Exception:
                    sys.stderr.write('Unable to print the message and arguments'
                                     ' - possible formatting error.\nUse the'
                                     ' traceback above to help find the error.\n'
                                    )
            except OSError: #pragma: no cover
                pass    # see issue 5971
            finally:
                del exc

    def __repr__(self):
        level = getLevelName(self.level)
        return '<%s (%s)>' % (self.__class__.__name__, level)

class StreamHandler(Handler):
    """
    A handler class which writes logging records, appropriately formatted,
    to a stream. Note that this class does not close the stream, as
    sys.stdout or sys.stderr may be used.
    """

    terminator = '\n'

    def __init__(self, stream=None):
        """
        Initialize the handler.

        If stream is not specified, sys.stderr is used.
        """
        Handler.__init__(self)
        if stream is None:
            stream = sys.stderr
        self.stream = stream

    def flush(self):
        """
        Flushes the stream.
        """
        with self.lock:
            if self.stream and hasattr(self.stream, "flush"):
                self.stream.flush()

    def emit(self, record):
        """
        Emit a record.

        If a formatter is specified, it is used to format the record.
        The record is then written to the stream with a trailing newline.  If
        exception information is present, it is formatted using
        traceback.print_exception and appended to the stream.  If the stream
        has an 'encoding' attribute, it is used to determine how to do the
        output to the stream.
        """
        try:
            msg = self.format(record)
            stream = self.stream
            # issue 35046: merged two stream.writes into one.
            stream.write(msg + self.terminator)
            self.flush()
        except RecursionError:  # See issue 36272
            raise
        except Exception:
            self.handleError(record)

    def setStream(self, stream):
        """
        Sets the StreamHandler's stream to the specified value,
        if it is different.

        Returns the old stream, if the stream was changed, or None
        if it wasn't.
        """
        if stream is self.stream:
            result = None
        else:
            result = self.stream
            with self.lock:
                self.flush()
                self.stream = stream
        return result

    def __repr__(self):
        level = getLevelName(self.level)
        name = getattr(self.stream, 'name', '')
        #  bpo-36015: name can be an int
        name = str(name)
        if name:
            name += ' '
        return '<%s %s(%s)>' % (self.__class__.__name__, name, level)

    __class_getitem__ = classmethod(GenericAlias)


class FileHandler(StreamHandler):
    """
    A handler class which writes formatted logging records to disk files.
    """
    def __init__(self, filename, mode='a', encoding=None, delay=False, errors=None):
        """
        Open the specified file and use it as the stream for logging.
        """
        # Issue #27493: add support for Path objects to be passed in
        filename = os.fspath(filename)
        #keep the absolute path, otherwise derived classes which use this
        #may come a cropper when the current directory changes
        self.baseFilename = os.path.abspath(filename)
        self.mode = mode
        self.encoding = encoding
        if "b" not in mode:
            self.encoding = io.text_encoding(encoding)
        self.errors = errors
        self.delay = delay
        # bpo-26789: FileHandler keeps a reference to the builtin open()
        # function to be able to open or reopen the file during Python
        # finalization.
        self._builtin_open = open
        if delay:
            #We don't open the stream, but we still need to call the
            #Handler constructor to set level, formatter, lock etc.
            Handler.__init__(self)
            self.stream = None
        else:
            StreamHandler.__init__(self, self._open())

    def close(self):
        """
        Closes the stream.
        """
        with self.lock:
            try:
                if self.stream:
                    try:
                        self.flush()
                    finally:
                        stream = self.stream
                        self.stream = None
                        if hasattr(stream, "close"):
                            stream.close()
            finally:
                # Issue #19523: call unconditionally to
                # prevent a handler leak when delay is set
                # Also see Issue #42378: we also rely on
                # self._closed being set to True there
                StreamHandler.close(self)

    def _open(self):
        """
        Open the current base file with the (original) mode and encoding.
        Return the resulting stream.
        """
        open_func = self._builtin_open
        return open_func(self.baseFilename, self.mode,
                         encoding=self.encoding, errors=self.errors)

    def emit(self, record):
        """
        Emit a record.

        If the stream was not opened because 'delay' was specified in the
        constructor, open it before calling the superclass's emit.

        If stream is not open, current mode is 'w' and `_closed=True`, record
        will not be emitted (see Issue #42378).
        """
        if self.stream is None:
            if self.mode != 'w' or not self._closed:
                self.stream = self._open()
        if self.stream:
            StreamHandler.emit(self, record)

    def __repr__(self):
        level = getLevelName(self.level)
        return '<%s %s (%s)>' % (self.__class__.__name__, self.baseFilename, level)


class _StderrHandler(StreamHandler):
    """
    This class is like a StreamHandler using sys.stderr, but always uses
    whatever sys.stderr is currently set to rather than the value of
    sys.stderr at handler construction time.
    """
    def __init__(self, level=NOTSET):
        """
        Initialize the handler.
        """
        Handler.__init__(self, level)

    @property
    def stream(self):
        return sys.stderr


_defaultLastResort = _StderrHandler(WARNING)
lastResort = _defaultLastResort

#---------------------------------------------------------------------------
#   Manager classes and functions
#---------------------------------------------------------------------------

class PlaceHolder(object):
    """
    PlaceHolder instances are used in the Manager logger hierarchy to take
    the place of nodes for which no loggers have been defined. This class is
    intended for internal use only and not as part of the public API.
    """
    def __init__(self, alogger):
        """
        Initialize with the specified logger being a child of this placeholder.
        """
        self.loggerMap = { alogger : None }

    def append(self, alogger):
        """
        Add the specified logger as a child of this placeholder.
        """
        if alogger not in self.loggerMap:
            self.loggerMap[alogger] = None

#
#   Determine which class to use when instantiating loggers.
#

def setLoggerClass(klass):
    """
    Set the class to be used when instantiating a logger. The class should
    define __init__() such that only a name argument is required, and the
    __init__() should call Logger.__init__()
    """
    if klass != Logger:
        if not issubclass(klass, Logger):
            raise TypeError("logger not derived from logging.Logger: "
                            + klass.__name__)
    global _loggerClass
    _loggerClass = klass

def getLoggerClass():
    """
    Return the class to be used when instantiating a logger.
    """
    return _loggerClass

class Manager(object):
    """
    There is [under normal circumstances] just one Manager instance, which
    holds the hierarchy of loggers.
    """
    def __init__(self, rootnode):
        """
        Initialize the manager with the root node of the logger hierarchy.
        """
        self.root = rootnode
        self.disable = 0
        self.emittedNoHandlerWarning = False
        self.loggerDict = {}
        self.loggerClass = None
        self.logRecordFactory = None

    @property
    def disable(self):
        return self._disable

    @disable.setter
    def disable(self, value):
        self._disable = _checkLevel(value)

    def getLogger(self, name):
        """
        Get a logger with the specified name (channel name), creating it
        if it doesn't yet exist. This name is a dot-separated hierarchical
        name, such as "a", "a.b", "a.b.c" or similar.

        If a PlaceHolder existed for the specified name [i.e. the logger
        didn't exist but a child of it did], replace it with the created
        logger and fix up the parent/child references which pointed to the
        placeholder to now point to the logger.
        """
        rv = None
        if not isinstance(name, str):
            raise TypeError('A logger name must be a string')
        with _lock:
            if name in self.loggerDict:
                rv = self.loggerDict[name]
                if isinstance(rv, PlaceHolder):
                    ph = rv
                    rv = (self.loggerClass or _loggerClass)(name)
                    rv.manager = self
                    self.loggerDict[name] = rv
                    self._fixupChildren(ph, rv)
                    self._fixupParents(rv)
            else:
                rv = (self.loggerClass or _loggerClass)(name)
                rv.manager = self
                self.loggerDict[name] = rv
                self._fixupParents(rv)
        return rv

    def setLoggerClass(self, klass):
        """
        Set the class to be used when instantiating a logger with this Manager.
        """
        if klass != Logger:
            if not issubclass(klass, Logger):
                raise TypeError("logger not derived from logging.Logger: "
                                + klass.__name__)
        self.loggerClass = klass

    def setLogRecordFactory(self, factory):
        """
        Set the factory to be used when instantiating a log record with this
        Manager.
        """
        self.logRecordFactory = factory

    def _fixupParents(self, alogger):
        """
        Ensure that there are either loggers or placeholders all the way
        from the specified logger to the root of the logger hierarchy.
        """
        name = alogger.name
        i = name.rfind(".")
        rv = None
        while (i > 0) and not rv:
            substr = name[:i]
            if substr not in self.loggerDict:
                self.loggerDict[substr] = PlaceHolder(alogger)
            else:
                obj = self.loggerDict[substr]
                if isinstance(obj, Logger):
                    rv = obj
                else:
                    assert isinstance(obj, PlaceHolder)
                    obj.append(alogger)
            i = name.rfind(".", 0, i - 1)
        if not rv:
            rv = self.root
        alogger.parent = rv

    def _fixupChildren(self, ph, alogger):
        """
        Ensure that children of the placeholder ph are connected to the
        specified logger.
        """
        name = alogger.name
        namelen = len(name)
        for c in ph.loggerMap.keys():
            #The if means ... if not c.parent.name.startswith(nm)
            if c.parent.name[:namelen] != name:
                alogger.parent = c.parent
                c.parent = alogger

    def _clear_cache(self):
        """
        Clear the cache for all loggers in loggerDict
        Called when level changes are made
        """

        with _lock:
            for logger in self.loggerDict.values():
                if isinstance(logger, Logger):
                    logger._cache.clear()
            self.root._cache.clear()

#---------------------------------------------------------------------------
#   Logger classes and functions
#---------------------------------------------------------------------------

class Logger(Filterer):
    """
    Instances of the Logger class represent a single logging channel. A
    "logging channel" indicates an area of an application. Exactly how an
    "area" is defined is up to the application developer. Since an
    application can have any number of areas, logging channels are identified
    by a unique string. Application areas can be nested (e.g. an area
    of "input processing" might include sub-areas "read CSV files", "read
    XLS files" and "read Gnumeric files"). To cater for this natural nesting,
    channel names are organized into a namespace hierarchy where levels are
    separated by periods, much like the Java or Python package namespace. So
    in the instance given above, channel names might be "input" for the upper
    level, and "input.csv", "input.xls" and "input.gnu" for the sub-levels.
    There is no arbitrary limit to the depth of nesting.
    """
    def __init__(self, name, level=NOTSET):
        """
        Initialize the logger with a name and an optional level.
        """
        Filterer.__init__(self)
        self.name = name
        self.level = _checkLevel(level)
        self.parent = None
        self.propagate = True
        self.handlers = []
        self.disabled = False
        self._cache = {}

    def setLevel(self, level):
        """
        Set the logging level of this logger.  level must be an int or a str.
        """
        self.level = _checkLevel(level)
        self.manager._clear_cache()

    def debug(self, msg, *args, **kwargs):
        """
        Log 'msg % args' with severity 'DEBUG'.

        To pass exception information, use the keyword argument exc_info with
        a true value, e.g.

        logger.debug("Houston, we have a %s", "thorny problem", exc_info=True)
        """
        if self.isEnabledFor(DEBUG):
            self._log(DEBUG, msg, args, **kwargs)

    def info(self, msg, *args, **kwargs):
        """
        Log 'msg % args' with severity 'INFO'.

        To pass exception information, use the keyword argument exc_info with
        a true value, e.g.

        logger.info("Houston, we have a %s", "notable problem", exc_info=True)
        """
        if self.isEnabledFor(INFO):
            self._log(INFO, msg, args, **kwargs)

    def warning(self, msg, *args, **kwargs):
        """
        Log 'msg % args' with severity 'WARNING'.

        To pass exception information, use the keyword argument exc_info with
        a true value, e.g.

        logger.warning("Houston, we have a %s", "bit of a problem", exc_info=True)
        """
        if self.isEnabledFor(WARNING):
            self._log(WARNING, msg, args, **kwargs)

    def warn(self, msg, *args, **kwargs):
        warnings.warn("The 'warn' method is deprecated, "
            "use 'warning' instead", DeprecationWarning, 2)
        self.warning(msg, *args, **kwargs)

    def error(self, msg, *args, **kwargs):
        """
        Log 'msg % args' with severity 'ERROR'.

        To pass exception information, use the keyword argument exc_info with
        a true value, e.g.

        logger.error("Houston, we have a %s", "major problem", exc_info=True)
        """
        if self.isEnabledFor(ERROR):
            self._log(ERROR, msg, args, **kwargs)

    def exception(self, msg, *args, exc_info=True, **kwargs):
        """
        Convenience method for logging an ERROR with exception information.
        """
        self.error(msg, *args, exc_info=exc_info, **kwargs)

    def critical(self, msg, *args, **kwargs):
        """
        Log 'msg % args' with severity 'CRITICAL'.

        To pass exception information, use the keyword argument exc_info with
        a true value, e.g.

        logger.critical("Houston, we have a %s", "major disaster", exc_info=True)
        """
        if self.isEnabledFor(CRITICAL):
            self._log(CRITICAL, msg, args, **kwargs)

    def fatal(self, msg, *args, **kwargs):
        """
        Don't use this method, use critical() instead.
        """
        self.critical(msg, *args, **kwargs)

    def log(self, level, msg, *args, **kwargs):
        """
        Log 'msg % args' with the integer severity 'level'.

        To pass exception information, use the keyword argument exc_info with
        a true value, e.g.

        logger.log(level, "We have a %s", "mysterious problem", exc_info=True)
        """
        if not isinstance(level, int):
            if raiseExceptions:
                raise TypeError("level must be an integer")
            else:
                return
        if self.isEnabledFor(level):
            self._log(level, msg, args, **kwargs)

    def findCaller(self, stack_info=False, stacklevel=1):
        """
        Find the stack frame of the caller so that we can note the source
        file name, line number and function name.
        """
        f = currentframe()
        #On some versions of IronPython, currentframe() returns None if
        #IronPython isn't run with -X:Frames.
        if f is None:
            return "(unknown file)", 0, "(unknown function)", None
        while stacklevel > 0:
            next_f = f.f_back
            if next_f is None:
                ## We've got options here.
                ## If we want to use the last (deepest) frame:
                break
                ## If we want to mimic the warnings module:
                #return ("sys", 1, "(unknown function)", None)
                ## If we want to be pedantic:
                #raise ValueError("call stack is not deep enough")
            f = next_f
            if not _is_internal_frame(f):
                stacklevel -= 1
        co = f.f_code
        sinfo = None
        if stack_info:
            with io.StringIO() as sio:
                sio.write("Stack (most recent call last):\n")
                traceback.print_stack(f, file=sio)
                sinfo = sio.getvalue()
                if sinfo[-1] == '\n':
                    sinfo = sinfo[:-1]
        return co.co_filename, f.f_lineno, co.co_name, sinfo

    def makeRecord(self, name, level, fn, lno, msg, args, exc_info,
                   func=None, extra=None, sinfo=None):
        """
        A factory method which can be overridden in subclasses to create
        specialized LogRecords.
        """
        rv = _logRecordFactory(name, level, fn, lno, msg, args, exc_info, func,
                             sinfo)
        if extra is not None:
            for key in extra:
                if (key in ["message", "asctime"]) or (key in rv.__dict__):
                    raise KeyError("Attempt to overwrite %r in LogRecord" % key)
                rv.__dict__[key] = extra[key]
        return rv

    def _log(self, level, msg, args, exc_info=None, extra=None, stack_info=False,
             stacklevel=1):
        """
        Low-level logging routine which creates a LogRecord and then calls
        all the handlers of this logger to handle the record.
        """
        sinfo = None
        if _srcfile:
            #IronPython doesn't track Python frames, so findCaller raises an
            #exception on some versions of IronPython. We trap it here so that
            #IronPython can use logging.
            try:
                fn, lno, func, sinfo = self.findCaller(stack_info, stacklevel)
            except ValueError: # pragma: no cover
                fn, lno, func = "(unknown file)", 0, "(unknown function)"
        else: # pragma: no cover
            fn, lno, func = "(unknown file)", 0, "(unknown function)"
        if exc_info:
            if isinstance(exc_info, BaseException):
                exc_info = (type(exc_info), exc_info, exc_info.__traceback__)
            elif not isinstance(exc_info, tuple):
                exc_info = sys.exc_info()
        record = self.makeRecord(self.name, level, fn, lno, msg, args,
                                 exc_info, func, extra, sinfo)
        self.handle(record)

    def handle(self, record):
        """
        Call the handlers for the specified record.

        This method is used for unpickled records received from a socket, as
        well as those created locally. Logger-level filtering is applied.
        """
        if self.disabled:
            return
        maybe_record = self.filter(record)
        if not maybe_record:
            return
        if isinstance(maybe_record, LogRecord):
            record = maybe_record
        self.callHandlers(record)

    def addHandler(self, hdlr):
        """
        Add the specified handler to this logger.
        """
        with _lock:
            if not (hdlr in self.handlers):
                self.handlers.append(hdlr)

    def removeHandler(self, hdlr):
        """
        Remove the specified handler from this logger.
        """
        with _lock:
            if hdlr in self.handlers:
                self.handlers.remove(hdlr)

    def hasHandlers(self):
        """
        See if this logger has any handlers configured.

        Loop through all handlers for this logger and its parents in the
        logger hierarchy. Return True if a handler was found, else False.
        Stop searching up the hierarchy whenever a logger with the "propagate"
        attribute set to zero is found - that will be the last logger which
        is checked for the existence of handlers.
        """
        c = self
        rv = False
        while c:
            if c.handlers:
                rv = True
                break
            if not c.propagate:
                break
            else:
                c = c.parent
        return rv

    def callHandlers(self, record):
        """
        Pass a record to all relevant handlers.

        Loop through all handlers for this logger and its parents in the
        logger hierarchy. If no handler was found, output a one-off error
        message to sys.stderr. Stop searching up the hierarchy whenever a
        logger with the "propagate" attribute set to zero is found - that
        will be the last logger whose handlers are called.
        """
        c = self
        found = 0
        while c:
            for hdlr in c.handlers:
                found = found + 1
                if record.levelno >= hdlr.level:
                    hdlr.handle(record)
            if not c.propagate:
                c = None    #break out
            else:
                c = c.parent
        if (found == 0):
            if lastResort:
                if record.levelno >= lastResort.level:
                    lastResort.handle(record)
            elif raiseExceptions and not self.manager.emittedNoHandlerWarning:
                sys.stderr.write("No handlers could be found for logger"
                                 " \"%s\"\n" % self.name)
                self.manager.emittedNoHandlerWarning = True

    def getEffectiveLevel(self):
        """
        Get the effective level for this logger.

        Loop through this logger and its parents in the logger hierarchy,
        looking for a non-zero logging level. Return the first one found.
        """
        logger = self
        while logger:
            if logger.level:
                return logger.level
            logger = logger.parent
        return NOTSET

    def isEnabledFor(self, level):
        """
        Is this logger enabled for level 'level'?
        """
        if self.disabled:
            return False

        try:
            return self._cache[level]
        except KeyError:
            with _lock:
                if self.manager.disable >= level:
                    is_enabled = self._cache[level] = False
                else:
                    is_enabled = self._cache[level] = (
                        level >= self.getEffectiveLevel()
                    )
            return is_enabled

    def getChild(self, suffix):
        """
        Get a logger which is a descendant to this one.

        This is a convenience method, such that

        logging.getLogger('abc').getChild('def.ghi')

        is the same as

        logging.getLogger('abc.def.ghi')

        It's useful, for example, when the parent logger is named using
        __name__ rather than a literal string.
        """
        if self.root is not self:
            suffix = '.'.join((self.name, suffix))
        return self.manager.getLogger(suffix)

    def getChildren(self):

        def _hierlevel(logger):
            if logger is logger.manager.root:
                return 0
            return 1 + logger.name.count('.')

        d = self.manager.loggerDict
        with _lock:
            # exclude PlaceHolders - the last check is to ensure that lower-level
            # descendants aren't returned - if there are placeholders, a logger's
            # parent field might point to a grandparent or ancestor thereof.
            return set(item for item in d.values()
                       if isinstance(item, Logger) and item.parent is self and
                       _hierlevel(item) == 1 + _hierlevel(item.parent))

    def __repr__(self):
        level = getLevelName(self.getEffectiveLevel())
        return '<%s %s (%s)>' % (self.__class__.__name__, self.name, level)

    def __reduce__(self):
        if getLogger(self.name) is not self:
            import pickle
            raise pickle.PicklingError('logger cannot be pickled')
        return getLogger, (self.name,)


class RootLogger(Logger):
    """
    A root logger is not that different to any other logger, except that
    it must have a logging level and there is only one instance of it in
    the hierarchy.
    """
    def __init__(self, level):
        """
        Initialize the logger with the name "root".
        """
        Logger.__init__(self, "root", level)

    def __reduce__(self):
        return getLogger, ()

_loggerClass = Logger

class LoggerAdapter(object):
    """
    An adapter for loggers which makes it easier to specify contextual
    information in logging output.
    """

    def __init__(self, logger, extra=None, merge_extra=False):
        """
        Initialize the adapter with a logger and a dict-like object which
        provides contextual information. This constructor signature allows
        easy stacking of LoggerAdapters, if so desired.

        You can effectively pass keyword arguments as shown in the
        following example:

        adapter = LoggerAdapter(someLogger, dict(p1=v1, p2="v2"))

        By default, LoggerAdapter objects will drop the "extra" argument
        passed on the individual log calls to use its own instead.

        Initializing it with merge_extra=True will instead merge both
        maps when logging, the individual call extra taking precedence
        over the LoggerAdapter instance extra

        .. versionchanged:: 3.13
           The *merge_extra* argument was added.
        """
        self.logger = logger
        self.extra = extra
        self.merge_extra = merge_extra

    def process(self, msg, kwargs):
        """
        Process the logging message and keyword arguments passed in to
        a logging call to insert contextual information. You can either
        manipulate the message itself, the keyword args or both. Return
        the message and kwargs modified (or not) to suit your needs.

        Normally, you'll only need to override this one method in a
        LoggerAdapter subclass for your specific needs.
        """
        if self.merge_extra and "extra" in kwargs:
            kwargs["extra"] = {**self.extra, **kwargs["extra"]}
        else:
            kwargs["extra"] = self.extra
        return msg, kwargs

    #
    # Boilerplate convenience methods
    #
    def debug(self, msg, *args, **kwargs):
        """
        Delegate a debug call to the underlying logger.
        """
        self.log(DEBUG, msg, *args, **kwargs)

    def info(self, msg, *args, **kwargs):
        """
        Delegate an info call to the underlying logger.
        """
        self.log(INFO, msg, *args, **kwargs)

    def warning(self, msg, *args, **kwargs):
        """
        Delegate a warning call to the underlying logger.
        """
        self.log(WARNING, msg, *args, **kwargs)

    def warn(self, msg, *args, **kwargs):
        warnings.warn("The 'warn' method is deprecated, "
            "use 'warning' instead", DeprecationWarning, 2)
        self.warning(msg, *args, **kwargs)

    def error(self, msg, *args, **kwargs):
        """
        Delegate an error call to the underlying logger.
        """
        self.log(ERROR, msg, *args, **kwargs)

    def exception(self, msg, *args, exc_info=True, **kwargs):
        """
        Delegate an exception call to the underlying logger.
        """
        self.log(ERROR, msg, *args, exc_info=exc_info, **kwargs)

    def critical(self, msg, *args, **kwargs):
        """
        Delegate a critical call to the underlying logger.
        """
        self.log(CRITICAL, msg, *args, **kwargs)

    def log(self, level, msg, *args, **kwargs):
        """
        Delegate a log call to the underlying logger, after adding
        contextual information from this adapter instance.
        """
        if self.isEnabledFor(level):
            msg, kwargs = self.process(msg, kwargs)
            self.logger.log(level, msg, *args, **kwargs)

    def isEnabledFor(self, level):
        """
        Is this logger enabled for level 'level'?
        """
        return self.logger.isEnabledFor(level)

    def setLevel(self, level):
        """
        Set the specified level on the underlying logger.
        """
        self.logger.setLevel(level)

    def getEffectiveLevel(self):
        """
        Get the effective level for the underlying logger.
        """
        return self.logger.getEffectiveLevel()

    def hasHandlers(self):
        """
        See if the underlying logger has any handlers.
        """
        return self.logger.hasHandlers()

    def _log(self, level, msg, args, **kwargs):
        """
        Low-level log implementation, proxied to allow nested logger adapters.
        """
        return self.logger._log(level, msg, args, **kwargs)

    @property
    def manager(self):
        return self.logger.manager

    @manager.setter
    def manager(self, value):
        self.logger.manager = value

    @property
    def name(self):
        return self.logger.name

    def __repr__(self):
        logger = self.logger
        level = getLevelName(logger.getEffectiveLevel())
        return '<%s %s (%s)>' % (self.__class__.__name__, logger.name, level)

    __class_getitem__ = classmethod(GenericAlias)

root = RootLogger(WARNING)
Logger.root = root
Logger.manager = Manager(Logger.root)

#---------------------------------------------------------------------------
# Configuration classes and functions
#---------------------------------------------------------------------------

def basicConfig(**kwargs):
    """
    Do basic configuration for the logging system.

    This function does nothing if the root logger already has handlers
    configured, unless the keyword argument *force* is set to ``True``.
    It is a convenience method intended for use by simple scripts
    to do one-shot configuration of the logging package.

    The default behaviour is to create a StreamHandler which writes to
    sys.stderr, set a formatter using the BASIC_FORMAT format string, and
    add the handler to the root logger.

    A number of optional keyword arguments may be specified, which can alter
    the default behaviour.

    filename  Specifies that a FileHandler be created, using the specified
              filename, rather than a StreamHandler.
    filemode  Specifies the mode to open the file, if filename is specified
              (if filemode is unspecified, it defaults to 'a').
    format    Use the specified format string for the handler.
    datefmt   Use the specified date/time format.
    style     If a format string is specified, use this to specify the
              type of format string (possible values '%', '{', '$', for
              %-formatting, :meth:`str.format` and :class:`string.Template`
              - defaults to '%').
    level     Set the root logger level to the specified level.
    stream    Use the specified stream to initialize the StreamHandler. Note
              that this argument is incompatible with 'filename' - if both
              are present, 'stream' is ignored.
    handlers  If specified, this should be an iterable of already created
              handlers, which will be added to the root logger. Any handler
              in the list which does not have a formatter assigned will be
              assigned the formatter created in this function.
    force     If this keyword  is specified as true, any existing handlers
              attached to the root logger are removed and closed, before
              carrying out the configuration as specified by the other
              arguments.
    encoding  If specified together with a filename, this encoding is passed to
              the created FileHandler, causing it to be used when the file is
              opened.
    errors    If specified together with a filename, this value is passed to the
              created FileHandler, causing it to be used when the file is
              opened in text mode. If not specified, the default value is
              `backslashreplace`.

    Note that you could specify a stream created using open(filename, mode)
    rather than passing the filename and mode in. However, it should be
    remembered that StreamHandler does not close its stream (since it may be
    using sys.stdout or sys.stderr), whereas FileHandler closes its stream
    when the handler is closed.

    .. versionchanged:: 3.2
       Added the ``style`` parameter.

    .. versionchanged:: 3.3
       Added the ``handlers`` parameter. A ``ValueError`` is now thrown for
       incompatible arguments (e.g. ``handlers`` specified together with
       ``filename``/``filemode``, or ``filename``/``filemode`` specified
       together with ``stream``, or ``handlers`` specified together with
       ``stream``.

    .. versionchanged:: 3.8
       Added the ``force`` parameter.

    .. versionchanged:: 3.9
       Added the ``encoding`` and ``errors`` parameters.
    """
    # Add thread safety in case someone mistakenly calls
    # basicConfig() from multiple threads
    with _lock:
        force = kwargs.pop('force', False)
        encoding = kwargs.pop('encoding', None)
        errors = kwargs.pop('errors', 'backslashreplace')
        if force:
            for h in root.handlers[:]:
                root.removeHandler(h)
                h.close()
        if len(root.handlers) == 0:
            handlers = kwargs.pop("handlers", None)
            if handlers is None:
                if "stream" in kwargs and "filename" in kwargs:
                    raise ValueError("'stream' and 'filename' should not be "
                                     "specified together")
            else:
                if "stream" in kwargs or "filename" in kwargs:
                    raise ValueError("'stream' or 'filename' should not be "
                                     "specified together with 'handlers'")
            if handlers is None:
                filename = kwargs.pop("filename", None)
                mode = kwargs.pop("filemode", 'a')
                if filename:
                    if 'b' in mode:
                        errors = None
                    else:
                        encoding = io.text_encoding(encoding)
                    h = FileHandler(filename, mode,
                                    encoding=encoding, errors=errors)
                else:
                    stream = kwargs.pop("stream", None)
                    h = StreamHandler(stream)
                handlers = [h]
            dfs = kwargs.pop("datefmt", None)
            style = kwargs.pop("style", '%')
            if style not in _STYLES:
                raise ValueError('Style must be one of: %s' % ','.join(
                                 _STYLES.keys()))
            fs = kwargs.pop("format", _STYLES[style][1])
            fmt = Formatter(fs, dfs, style)
            for h in handlers:
                if h.formatter is None:
                    h.setFormatter(fmt)
                root.addHandler(h)
            level = kwargs.pop("level", None)
            if level is not None:
                root.setLevel(level)
            if kwargs:
                keys = ', '.join(kwargs.keys())
                raise ValueError('Unrecognised argument(s): %s' % keys)

#---------------------------------------------------------------------------
# Utility functions at module level.
# Basically delegate everything to the root logger.
#---------------------------------------------------------------------------

def getLogger(name=None):
    """
    Return a logger with the specified name, creating it if necessary.

    If no name is specified, return the root logger.
    """
    if not name or isinstance(name, str) and name == root.name:
        return root
    return Logger.manager.getLogger(name)

def critical(msg, *args, **kwargs):
    """
    Log a message with severity 'CRITICAL' on the root logger. If the logger
    has no handlers, call basicConfig() to add a console handler with a
    pre-defined format.
    """
    if len(root.handlers) == 0:
        basicConfig()
    root.critical(msg, *args, **kwargs)

def fatal(msg, *args, **kwargs):
    """
    Don't use this function, use critical() instead.
    """
    critical(msg, *args, **kwargs)

def error(msg, *args, **kwargs):
    """
    Log a message with severity 'ERROR' on the root logger. If the logger has
    no handlers, call basicConfig() to add a console handler with a pre-defined
    format.
    """
    if len(root.handlers) == 0:
        basicConfig()
    root.error(msg, *args, **kwargs)

def exception(msg, *args, exc_info=True, **kwargs):
    """
    Log a message with severity 'ERROR' on the root logger, with exception
    information. If the logger has no handlers, basicConfig() is called to add
    a console handler with a pre-defined format.
    """
    error(msg, *args, exc_info=exc_info, **kwargs)

def warning(msg, *args, **kwargs):
    """
    Log a message with severity 'WARNING' on the root logger. If the logger has
    no handlers, call basicConfig() to add a console handler with a pre-defined
    format.
    """
    if len(root.handlers) == 0:
        basicConfig()
    root.warning(msg, *args, **kwargs)

def warn(msg, *args, **kwargs):
    warnings.warn("The 'warn' function is deprecated, "
        "use 'warning' instead", DeprecationWarning, 2)
    warning(msg, *args, **kwargs)

def info(msg, *args, **kwargs):
    """
    Log a message with severity 'INFO' on the root logger. If the logger has
    no handlers, call basicConfig() to add a console handler with a pre-defined
    format.
    """
    if len(root.handlers) == 0:
        basicConfig()
    root.info(msg, *args, **kwargs)

def debug(msg, *args, **kwargs):
    """
    Log a message with severity 'DEBUG' on the root logger. If the logger has
    no handlers, call basicConfig() to add a console handler with a pre-defined
    format.
    """
    if len(root.handlers) == 0:
        basicConfig()
    root.debug(msg, *args, **kwargs)

def log(level, msg, *args, **kwargs):
    """
    Log 'msg % args' with the integer severity 'level' on the root logger. If
    the logger has no handlers, call basicConfig() to add a console handler
    with a pre-defined format.
    """
    if len(root.handlers) == 0:
        basicConfig()
    root.log(level, msg, *args, **kwargs)

def disable(level=CRITICAL):
    """
    Disable all logging calls of severity 'level' and below.
    """
    root.manager.disable = level
    root.manager._clear_cache()

def shutdown(handlerList=_handlerList):
    """
    Perform any cleanup actions in the logging system (e.g. flushing
    buffers).

    Should be called at application exit.
    """
    for wr in reversed(handlerList[:]):
        #errors might occur, for example, if files are locked
        #we just ignore them if raiseExceptions is not set
        try:
            h = wr()
            if h:
                try:
                    h.acquire()
                    # MemoryHandlers might not want to be flushed on close,
                    # but circular imports prevent us scoping this to just
                    # those handlers.  hence the default to True.
                    if getattr(h, 'flushOnClose', True):
                        h.flush()
                    h.close()
                except (OSError, ValueError):
                    # Ignore errors which might be caused
                    # because handlers have been closed but
                    # references to them are still around at
                    # application exit.
                    pass
                finally:
                    h.release()
        except: # ignore everything, as we're shutting down
            if raiseExceptions:
                raise
            #else, swallow

#Let's try and shutdown automatically on application exit...
import atexit
atexit.register(shutdown)

# Null handler

class NullHandler(Handler):
    """
    This handler does nothing. It's intended to be used to avoid the
    "No handlers could be found for logger XXX" one-off warning. This is
    important for library code, which may contain code to log events. If a user
    of the library does not configure logging, the one-off warning might be
    produced; to avoid this, the library developer simply needs to instantiate
    a NullHandler and add it to the top-level logger of the library module or
    package.
    """
    def handle(self, record):
        """Stub."""

    def emit(self, record):
        """Stub."""

    def createLock(self):
        self.lock = None

    def _at_fork_reinit(self):
        pass

# Warnings integration

_warnings_showwarning = None

def _showwarning(message, category, filename, lineno, file=None, line=None):
    """
    Implementation of showwarnings which redirects to logging, which will first
    check to see if the file parameter is None. If a file is specified, it will
    delegate to the original warnings implementation of showwarning. Otherwise,
    it will call warnings.formatwarning and will log the resulting string to a
    warnings logger named "py.warnings" with level logging.WARNING.
    """
    if file is not None:
        if _warnings_showwarning is not None:
            _warnings_showwarning(message, category, filename, lineno, file, line)
    else:
        s = warnings.formatwarning(message, category, filename, lineno, line)
        logger = getLogger("py.warnings")
        if not logger.handlers:
            logger.addHandler(NullHandler())
        # bpo-46557: Log str(s) as msg instead of logger.warning("%s", s)
        # since some log aggregation tools group logs by the msg arg
        logger.warning(str(s))

def captureWarnings(capture):
    """
    If capture is true, redirect all warnings to the logging package.
    If capture is False, ensure that warnings are not redirected to logging
    but to their original destinations.
    """
    global _warnings_showwarning
    if capture:
        if _warnings_showwarning is None:
            _warnings_showwarning = warnings.showwarning
            warnings.showwarning = _showwarning
    else:
        if _warnings_showwarning is not None:
            warnings.showwarning = _warnings_showwarning
            _warnings_showwarning = None
```
