## Supplementary software v0.2.1 for "Virtual control arms for paediatric myopia trials: external validation of axial-elongation models": config.py

```
# Copyright 2001-2023 by Vinay Sajip. All Rights Reserved.
#
# Permission to use, copy, modify, and distribute this software and its
# documentation for any purpose and without fee is hereby granted,
# provided that the above copyright notice appear in all copies and that
# both that copyright notice and this permission notice appear in
# supporting documentation, and that the name of Vinay Sajip
# not be used in advertising or publicity pertaining to distribution
# of the software without specific, written prior permission.
# VINAY SAJIP DISCLAIMS ALL WARRANTIES WITH REGARD TO THIS SOFTWARE, INCLUDING
# ALL IMPLIED WARRANTIES OF MERCHANTABILITY AND FITNESS. IN NO EVENT SHALL
# VINAY SAJIP BE LIABLE FOR ANY SPECIAL, INDIRECT OR CONSEQUENTIAL DAMAGES OR
# ANY DAMAGES WHATSOEVER RESULTING FROM LOSS OF USE, DATA OR PROFITS, WHETHER
# IN AN ACTION OF CONTRACT, NEGLIGENCE OR OTHER TORTIOUS ACTION, ARISING OUT
# OF OR IN CONNECTION WITH THE USE OR PERFORMANCE OF THIS SOFTWARE.

"""
Configuration functions for the logging package for Python. The core package
is based on PEP 282 and comments thereto in comp.lang.python, and influenced
by Apache's log4j system.

Copyright (C) 2001-2022 Vinay Sajip. All Rights Reserved.

To use, simply 'import logging' and log away!
"""

import errno
import functools
import io
import logging
import logging.handlers
import os
import queue
import re
import struct
import threading
import traceback

from socketserver import ThreadingTCPServer, StreamRequestHandler


DEFAULT_LOGGING_CONFIG_PORT = 9030

RESET_ERROR = errno.ECONNRESET

#
#   The following code implements a socket listener for on-the-fly
#   reconfiguration of logging.
#
#   _listener holds the server object doing the listening
_listener = None

def fileConfig(fname, defaults=None, disable_existing_loggers=True, encoding=None):
    """
    Read the logging configuration from a ConfigParser-format file.

    This can be called several times from an application, allowing an end user
    the ability to select from various pre-canned configurations (if the
    developer provides a mechanism to present the choices and load the chosen
    configuration).
    """
    import configparser

    if isinstance(fname, str):
        if not os.path.exists(fname):
            raise FileNotFoundError(f"{fname} doesn't exist")
        elif not os.path.getsize(fname):
            raise RuntimeError(f'{fname} is an empty file')

    if isinstance(fname, configparser.RawConfigParser):
        cp = fname
    else:
        try:
            cp = configparser.ConfigParser(defaults)
            if hasattr(fname, 'readline'):
                cp.read_file(fname)
            else:
                encoding = io.text_encoding(encoding)
                cp.read(fname, encoding=encoding)
        except configparser.ParsingError as e:
            raise RuntimeError(f'{fname} is invalid: {e}')

    formatters = _create_formatters(cp)

    # critical section
    with logging._lock:
        _clearExistingHandlers()

        # Handlers add themselves to logging._handlers
        handlers = _install_handlers(cp, formatters)
        _install_loggers(cp, handlers, disable_existing_loggers)


def _resolve(name):
    """Resolve a dotted name to a global object."""
    name = name.split('.')
    used = name.pop(0)
    found = __import__(used)
    for n in name:
        used = used + '.' + n
        try:
            found = getattr(found, n)
        except AttributeError:
            __import__(used)
            found = getattr(found, n)
    return found

def _strip_spaces(alist):
    return map(str.strip, alist)

def _create_formatters(cp):
    """Create and return formatters"""
    flist = cp["formatters"]["keys"]
    if not len(flist):
        return {}
    flist = flist.split(",")
    flist = _strip_spaces(flist)
    formatters = {}
    for form in flist:
        sectname = "formatter_%s" % form
        fs = cp.get(sectname, "format", raw=True, fallback=None)
        dfs = cp.get(sectname, "datefmt", raw=True, fallback=None)
        stl = cp.get(sectname, "style", raw=True, fallback='%')
        defaults = cp.get(sectname, "defaults", raw=True, fallback=None)

        c = logging.Formatter
        class_name = cp[sectname].get("class")
        if class_name:
            c = _resolve(class_name)

        if defaults is not None:
            defaults = eval(defaults, vars(logging))
            f = c(fs, dfs, stl, defaults=defaults)
        else:
            f = c(fs, dfs, stl)
        formatters[form] = f
    return formatters


def _install_handlers(cp, formatters):
    """Install and return handlers"""
    hlist = cp["handlers"]["keys"]
    if not len(hlist):
        return {}
    hlist = hlist.split(",")
    hlist = _strip_spaces(hlist)
    handlers = {}
    fixups = [] #for inter-handler references
    for hand in hlist:
        section = cp["handler_%s" % hand]
        klass = section["class"]
        fmt = section.get("formatter", "")
        try:
            klass = eval(klass, vars(logging))
        except (AttributeError, NameError):
            klass = _resolve(klass)
        args = section.get("args", '()')
        args = eval(args, vars(logging))
        kwargs = section.get("kwargs", '{}')
        kwargs = eval(kwargs, vars(logging))
        h = klass(*args, **kwargs)
        h.name = hand
        if "level" in section:
            level = section["level"]
            h.setLevel(level)
        if len(fmt):
            h.setFormatter(formatters[fmt])
        if issubclass(klass, logging.handlers.MemoryHandler):
            target = section.get("target", "")
            if len(target): #the target handler may not be loaded yet, so keep for later...
                fixups.append((h, target))
        handlers[hand] = h
    #now all handlers are loaded, fixup inter-handler references...
    for h, t in fixups:
        h.setTarget(handlers[t])
    return handlers

def _handle_existing_loggers(existing, child_loggers, disable_existing):
    """
    When (re)configuring logging, handle loggers which were in the previous
    configuration but are not in the new configuration. There's no point
    deleting them as other threads may continue to hold references to them;
    and by disabling them, you stop them doing any logging.

    However, don't disable children of named loggers, as that's probably not
    what was intended by the user. Also, allow existing loggers to NOT be
    disabled if disable_existing is false.
    """
    root = logging.root
    for log in existing:
        logger = root.manager.loggerDict[log]
        if log in child_loggers:
            if not isinstance(logger, logging.PlaceHolder):
                logger.setLevel(logging.NOTSET)
                logger.handlers = []
                logger.propagate = True
        else:
            logger.disabled = disable_existing

def _install_loggers(cp, handlers, disable_existing):
    """Create and install loggers"""

    # configure the root first
    llist = cp["loggers"]["keys"]
    llist = llist.split(",")
    llist = list(_strip_spaces(llist))
    llist.remove("root")
    section = cp["logger_root"]
    root = logging.root
    log = root
    if "level" in section:
        level = section["level"]
        log.setLevel(level)
    for h in root.handlers[:]:
        root.removeHandler(h)
    hlist = section["handlers"]
    if len(hlist):
        hlist = hlist.split(",")
        hlist = _strip_spaces(hlist)
        for hand in hlist:
            log.addHandler(handlers[hand])

    #and now the others...
    #we don't want to lose the existing loggers,
    #since other threads may have pointers to them.
    #existing is set to contain all existing loggers,
    #and as we go through the new configuration we
    #remove any which are configured. At the end,
    #what's left in existing is the set of loggers
    #which were in the previous configuration but
    #which are not in the new configuration.
    existing = list(root.manager.loggerDict.keys())
    #The list needs to be sorted so that we can
    #avoid disabling child loggers of explicitly
    #named loggers. With a sorted list it is easier
    #to find the child loggers.
    existing.sort()
    #We'll keep the list of existing loggers
    #which are children of named loggers here...
    child_loggers = []
    #now set up the new ones...
    for log in llist:
        section = cp["logger_%s" % log]
        qn = section["qualname"]
        propagate = section.getint("propagate", fallback=1)
        logger = logging.getLogger(qn)
        if qn in existing:
            i = existing.index(qn) + 1 # start with the entry after qn
            prefixed = qn + "."
            pflen = len(prefixed)
            num_existing = len(existing)
            while i < num_existing:
                if existing[i][:pflen] == prefixed:
                    child_loggers.append(existing[i])
                i += 1
            existing.remove(qn)
        if "level" in section:
            level = section["level"]
            logger.setLevel(level)
        for h in logger.handlers[:]:
            logger.removeHandler(h)
        logger.propagate = propagate
        logger.disabled = 0
        hlist = section["handlers"]
        if len(hlist):
            hlist = hlist.split(",")
            hlist = _strip_spaces(hlist)
            for hand in hlist:
                logger.addHandler(handlers[hand])

    #Disable any old loggers. There's no point deleting
    #them as other threads may continue to hold references
    #and by disabling them, you stop them doing any logging.
    #However, don't disable children of named loggers, as that's
    #probably not what was intended by the user.
    #for log in existing:
    #    logger = root.manager.loggerDict[log]
    #    if log in child_loggers:
    #        logger.level = logging.NOTSET
    #        logger.handlers = []
    #        logger.propagate = 1
    #    elif disable_existing_loggers:
    #        logger.disabled = 1
    _handle_existing_loggers(existing, child_loggers, disable_existing)


def _clearExistingHandlers():
    """Clear and close existing handlers"""
    logging._handlers.clear()
    logging.shutdown(logging._handlerList[:])
    del logging._handlerList[:]


IDENTIFIER = re.compile('^[a-z_][a-z0-9_]*$', re.I)


def valid_ident(s):
    m = IDENTIFIER.match(s)
    if not m:
        raise ValueError('Not a valid Python identifier: %r' % s)
    return True


class ConvertingMixin(object):
    """For ConvertingXXX's, this mixin class provides common functions"""

    def convert_with_key(self, key, value, replace=True):
        result = self.configurator.convert(value)
        #If the converted value is different, save for next time
        if value is not result:
            if replace:
                self[key] = result
            if type(result) in (ConvertingDict, ConvertingList,
                               ConvertingTuple):
                result.parent = self
                result.key = key
        return result

    def convert(self, value):
        result = self.configurator.convert(value)
        if value is not result:
            if type(result) in (ConvertingDict, ConvertingList,
                               ConvertingTuple):
                result.parent = self
        return result


# The ConvertingXXX classes are wrappers around standard Python containers,
# and they serve to convert any suitable values in the container. The
# conversion converts base dicts, lists and tuples to their wrapped
# equivalents, whereas strings which match a conversion format are converted
# appropriately.
#
# Each wrapper should have a configurator attribute holding the actual
# configurator to use for conversion.

class ConvertingDict(dict, ConvertingMixin):
    """A converting dictionary wrapper."""

    def __getitem__(self, key):
        value = dict.__getitem__(self, key)
        return self.convert_with_key(key, value)

    def get(self, key, default=None):
        value = dict.get(self, key, default)
        return self.convert_with_key(key, value)

    def pop(self, key, default=None):
        value = dict.pop(self, key, default)
        return self.convert_with_key(key, value, replace=False)

class ConvertingList(list, ConvertingMixin):
    """A converting list wrapper."""
    def __getitem__(self, key):
        value = list.__getitem__(self, key)
        return self.convert_with_key(key, value)

    def pop(self, idx=-1):
        value = list.pop(self, idx)
        return self.convert(value)

class ConvertingTuple(tuple, ConvertingMixin):
    """A converting tuple wrapper."""
    def __getitem__(self, key):
        value = tuple.__getitem__(self, key)
        # Can't replace a tuple entry.
        return self.convert_with_key(key, value, replace=False)

class BaseConfigurator(object):
    """
    The configurator base class which defines some useful defaults.
    """

    CONVERT_PATTERN = re.compile(r'^(?P<prefix>[a-z]+)://(?P<suffix>.*)$')

    WORD_PATTERN = re.compile(r'^\s*(\w+)\s*')
    DOT_PATTERN = re.compile(r'^\.\s*(\w+)\s*')
    INDEX_PATTERN = re.compile(r'^\[([^\[\]]*)\]\s*')
    DIGIT_PATTERN = re.compile(r'^\d+$')

    value_converters = {
        'ext' : 'ext_convert',
        'cfg' : 'cfg_convert',
    }

    # We might want to use a different one, e.g. importlib
    importer = staticmethod(__import__)

    def __init__(self, config):
        self.config = ConvertingDict(config)
        self.config.configurator = self

    def resolve(self, s):
        """
        Resolve strings to objects using standard import and attribute
        syntax.
        """
        name = s.split('.')
        used = name.pop(0)
        try:
            found = self.importer(used)
            for frag in name:
                used += '.' + frag
                try:
                    found = getattr(found, frag)
                except AttributeError:
                    self.importer(used)
                    found = getattr(found, frag)
            return found
        except ImportError as e:
            v = ValueError('Cannot resolve %r: %s' % (s, e))
            raise v from e

    def ext_convert(self, value):
        """Default converter for the ext:// protocol."""
        return self.resolve(value)

    def cfg_convert(self, value):
        """Default converter for the cfg:// protocol."""
        rest = value
        m = self.WORD_PATTERN.match(rest)
        if m is None:
            raise ValueError("Unable to convert %r" % value)
        else:
            rest = rest[m.end():]
            d = self.config[m.groups()[0]]
            #print d, rest
            while rest:
                m = self.DOT_PATTERN.match(rest)
                if m:
                    d = d[m.groups()[0]]
                else:
                    m = self.INDEX_PATTERN.match(rest)
                    if m:
                        idx = m.groups()[0]
                        if not self.DIGIT_PATTERN.match(idx):
                            d = d[idx]
                        else:
                            try:
                                n = int(idx) # try as number first (most likely)
                                d = d[n]
                            except TypeError:
                                d = d[idx]
                if m:
                    rest = rest[m.end():]
                else:
                    raise ValueError('Unable to convert '
                                     '%r at %r' % (value, rest))
        #rest should be empty
        return d

    def convert(self, value):
        """
        Convert values to an appropriate type. dicts, lists and tuples are
        replaced by their converting alternatives. Strings are checked to
        see if they have a conversion format and are converted if they do.
        """
        if not isinstance(value, ConvertingDict) and isinstance(value, dict):
            value = ConvertingDict(value)
            value.configurator = self
        elif not isinstance(value, ConvertingList) and isinstance(value, list):
            value = ConvertingList(value)
            value.configurator = self
        elif not isinstance(value, ConvertingTuple) and\
                 isinstance(value, tuple) and not hasattr(value, '_fields'):
            value = ConvertingTuple(value)
            value.configurator = self
        elif isinstance(value, str): # str for py3k
            m = self.CONVERT_PATTERN.match(value)
            if m:
                d = m.groupdict()
                prefix = d['prefix']
                converter = self.value_converters.get(prefix, None)
                if converter:
                    suffix = d['suffix']
                    converter = getattr(self, converter)
                    value = converter(suffix)
        return value

    def configure_custom(self, config):
        """Configure an object with a user-supplied factory."""
        c = config.pop('()')
        if not callable(c):
            c = self.resolve(c)
        # Check for valid identifiers
        kwargs = {k: config[k] for k in config if (k != '.' and valid_ident(k))}
        result = c(**kwargs)
        props = config.pop('.', None)
        if props:
            for name, value in props.items():
                setattr(result, name, value)
        return result

    def as_tuple(self, value):
        """Utility function which converts lists to tuples."""
        if isinstance(value, list):
            value = tuple(value)
        return value

def _is_queue_like_object(obj):
    """Check that *obj* implements the Queue API."""
    if isinstance(obj, (queue.Queue, queue.SimpleQueue)):
        return True
    # defer importing multiprocessing as much as possible
    from multiprocessing.queues import Queue as MPQueue
    if isinstance(obj, MPQueue):
        return True
    # Depending on the multiprocessing start context, we cannot create
    # a multiprocessing.managers.BaseManager instance 'mm' to get the
    # runtime type of mm.Queue() or mm.JoinableQueue() (see gh-119819).
    #
    # Since we only need an object implementing the Queue API, we only
    # do a protocol check, but we do not use typing.runtime_checkable()
    # and typing.Protocol to reduce import time (see gh-121723).
    #
    # Ideally, we would have wanted to simply use strict type checking
    # instead of a protocol-based type checking since the latter does
    # not check the method signatures.
    #
    # Note that only 'put_nowait' and 'get' are required by the logging
    # queue handler and queue listener (see gh-124653) and that other
    # methods are either optional or unused.
    minimal_queue_interface = ['put_nowait', 'get']
    return all(callable(getattr(obj, method, None))
               for method in minimal_queue_interface)

class DictConfigurator(BaseConfigurator):
    """
    Configure logging using a dictionary-like object to describe the
    configuration.
    """

    def configure(self):
        """Do the configuration."""

        config = self.config
        if 'version' not in config:
            raise ValueError("dictionary doesn't specify a version")
        if config['version'] != 1:
            raise ValueError("Unsupported version: %s" % config['version'])
        incremental = config.pop('incremental', False)
        EMPTY_DICT = {}
        with logging._lock:
            if incremental:
                handlers = config.get('handlers', EMPTY_DICT)
                for name in handlers:
                    if name not in logging._handlers:
                        raise ValueError('No handler found with '
                                         'name %r'  % name)
                    else:
                        try:
                            handler = logging._handlers[name]
                            handler_config = handlers[name]
                            level = handler_config.get('level', None)
                            if level:
                                handler.setLevel(logging._checkLevel(level))
                        except Exception as e:
                            raise ValueError('Unable to configure handler '
                                             '%r' % name) from e
                loggers = config.get('loggers', EMPTY_DICT)
                for name in loggers:
                    try:
                        self.configure_logger(name, loggers[name], True)
                    except Exception as e:
                        raise ValueError('Unable to configure logger '
                                         '%r' % name) from e
                root = config.get('root', None)
                if root:
                    try:
                        self.configure_root(root, True)
                    except Exception as e:
                        raise ValueError('Unable to configure root '
                                         'logger') from e
            else:
                disable_existing = config.pop('disable_existing_loggers', True)

                _clearExistingHandlers()

                # Do formatters first - they don't refer to anything else
                formatters = config.get('formatters', EMPTY_DICT)
                for name in formatters:
                    try:
                        formatters[name] = self.configure_formatter(
                                                            formatters[name])
                    except Exception as e:
                        raise ValueError('Unable to configure '
                                         'formatter %r' % name) from e
                # Next, do filters - they don't refer to anything else, either
                filters = config.get('filters', EMPTY_DICT)
                for name in filters:
                    try:
                        filters[name] = self.configure_filter(filters[name])
                    except Exception as e:
                        raise ValueError('Unable to configure '
                                         'filter %r' % name) from e

                # Next, do handlers - they refer to formatters and filters
                # As handlers can refer to other handlers, sort the keys
                # to allow a deterministic order of configuration
                handlers = config.get('handlers', EMPTY_DICT)
                deferred = []
                for name in sorted(handlers):
                    try:
                        handler = self.configure_handler(handlers[name])
                        handler.name = name
                        handlers[name] = handler
                    except Exception as e:
                        if ' not configured yet' in str(e.__cause__):
                            deferred.append(name)
                        else:
                            raise ValueError('Unable to configure handler '
                                             '%r' % name) from e

                # Now do any that were deferred
                for name in deferred:
                    try:
                        handler = self.configure_handler(handlers[name])
                        handler.name = name
                        handlers[name] = handler
                    except Exception as e:
                        raise ValueError('Unable to configure handler '
                                         '%r' % name) from e

                # Next, do loggers - they refer to handlers and filters

                #we don't want to lose the existing loggers,
                #since other threads may have pointers to them.
                #existing is set to contain all existing loggers,
                #and as we go through the new configuration we
                #remove any which are configured. At the end,
                #what's left in existing is the set of loggers
                #which were in the previous configuration but
                #which are not in the new configuration.
                root = logging.root
                existing = list(root.manager.loggerDict.keys())
                #The list needs to be sorted so that we can
                #avoid disabling child loggers of explicitly
                #named loggers. With a sorted list it is easier
                #to find the child loggers.
                existing.sort()
                #We'll keep the list of existing loggers
                #which are children of named loggers here...
                child_loggers = []
                #now set up the new ones...
                loggers = config.get('loggers', EMPTY_DICT)
                for name in loggers:
                    if name in existing:
                        i = existing.index(name) + 1 # look after name
                        prefixed = name + "."
                        pflen = len(prefixed)
                        num_existing = len(existing)
                        while i < num_existing:
                            if existing[i][:pflen] == prefixed:
                                child_loggers.append(existing[i])
                            i += 1
                        existing.remove(name)
                    try:
                        self.configure_logger(name, loggers[name])
                    except Exception as e:
                        raise ValueError('Unable to configure logger '
                                         '%r' % name) from e

                #Disable any old loggers. There's no point deleting
                #them as other threads may continue to hold references
                #and by disabling them, you stop them doing any logging.
                #However, don't disable children of named loggers, as that's
                #probably not what was intended by the user.
                #for log in existing:
                #    logger = root.manager.loggerDict[log]
                #    if log in child_loggers:
                #        logger.level = logging.NOTSET
                #        logger.handlers = []
                #        logger.propagate = True
                #    elif disable_existing:
                #        logger.disabled = True
                _handle_existing_loggers(existing, child_loggers,
                                         disable_existing)

                # And finally, do the root logger
                root = config.get('root', None)
                if root:
                    try:
                        self.configure_root(root)
                    except Exception as e:
                        raise ValueError('Unable to configure root '
                                         'logger') from e

    def configure_formatter(self, config):
        """Configure a formatter from a dictionary."""
        if '()' in config:
            factory = config['()'] # for use in exception handler
            try:
                result = self.configure_custom(config)
            except TypeError as te:
                if "'format'" not in str(te):
                    raise
                # logging.Formatter and its subclasses expect the `fmt`
                # parameter instead of `format`. Retry passing configuration
                # with `fmt`.
                config['fmt'] = config.pop('format')
                config['()'] = factory
                result = self.configure_custom(config)
        else:
            fmt = config.get('format', None)
            dfmt = config.get('datefmt', None)
            style = config.get('style', '%')
            cname = config.get('class', None)
            defaults = config.get('defaults', None)

            if not cname:
                c = logging.Formatter
            else:
                c = _resolve(cname)

            kwargs  = {}

            # Add defaults only if it exists.
            # Prevents TypeError in custom formatter callables that do not
            # accept it.
            if defaults is not None:
                kwargs['defaults'] = defaults

            # A TypeError would be raised if "validate" key is passed in with a formatter callable
            # that does not accept "validate" as a parameter
            if 'validate' in config:  # if user hasn't mentioned it, the default will be fine
                result = c(fmt, dfmt, style, config['validate'], **kwargs)
            else:
                result = c(fmt, dfmt, style, **kwargs)

        return result

    def configure_filter(self, config):
        """Configure a filter from a dictionary."""
        if '()' in config:
            result = self.configure_custom(config)
        else:
            name = config.get('name', '')
            result = logging.Filter(name)
        return result

    def add_filters(self, filterer, filters):
        """Add filters to a filterer from a list of names."""
        for f in filters:
            try:
                if callable(f) or callable(getattr(f, 'filter', None)):
                    filter_ = f
                else:
                    filter_ = self.config['filters'][f]
                filterer.addFilter(filter_)
            except Exception as e:
                raise ValueError('Unable to add filter %r' % f) from e

    def _configure_queue_handler(self, klass, **kwargs):
        if 'queue' in kwargs:
            q = kwargs.pop('queue')
        else:
            q = queue.Queue()  # unbounded

        rhl = kwargs.pop('respect_handler_level', False)
        lklass = kwargs.pop('listener', logging.handlers.QueueListener)
        handlers = kwargs.pop('handlers', [])

        listener = lklass(q, *handlers, respect_handler_level=rhl)
        handler = klass(q, **kwargs)
        handler.listener = listener
        return handler

    def configure_handler(self, config):
        """Configure a handler from a dictionary."""
        config_copy = dict(config)  # for restoring in case of error
        formatter = config.pop('formatter', None)
        if formatter:
            try:
                formatter = self.config['formatters'][formatter]
            except Exception as e:
                raise ValueError('Unable to set formatter '
                                 '%r' % formatter) from e
        level = config.pop('level', None)
        filters = config.pop('filters', None)
        if '()' in config:
            c = config.pop('()')
            if not callable(c):
                c = self.resolve(c)
            factory = c
        else:
            cname = config.pop('class')
            if callable(cname):
                klass = cname
            else:
                klass = self.resolve(cname)
            if issubclass(klass, logging.handlers.MemoryHandler):
                if 'flushLevel' in config:
                    config['flushLevel'] = logging._checkLevel(config['flushLevel'])
                if 'target' in config:
                    # Special case for handler which refers to another handler
                    try:
                        tn = config['target']
                        th = self.config['handlers'][tn]
                        if not isinstance(th, logging.Handler):
                            config.update(config_copy)  # restore for deferred cfg
                            raise TypeError('target not configured yet')
                        config['target'] = th
                    except Exception as e:
                        raise ValueError('Unable to set target handler %r' % tn) from e
            elif issubclass(klass, logging.handlers.QueueHandler):
                # Another special case for handler which refers to other handlers
                # if 'handlers' not in config:
                    # raise ValueError('No handlers specified for a QueueHandler')
                if 'queue' in config:
                    qspec = config['queue']

                    if isinstance(qspec, str):
                        q = self.resolve(qspec)
                        if not callable(q):
                            raise TypeError('Invalid queue specifier %r' % qspec)
                        config['queue'] = q()
                    elif isinstance(qspec, dict):
                        if '()' not in qspec:
                            raise TypeError('Invalid queue specifier %r' % qspec)
                        config['queue'] = self.configure_custom(dict(qspec))
                    elif not _is_queue_like_object(qspec):
                        raise TypeError('Invalid queue specifier %r' % qspec)

                if 'listener' in config:
                    lspec = config['listener']
                    if isinstance(lspec, type):
                        if not issubclass(lspec, logging.handlers.QueueListener):
                            raise TypeError('Invalid listener specifier %r' % lspec)
                    else:
                        if isinstance(lspec, str):
                            listener = self.resolve(lspec)
                            if isinstance(listener, type) and\
                                not issubclass(listener, logging.handlers.QueueListener):
                                raise TypeError('Invalid listener specifier %r' % lspec)
                        elif isinstance(lspec, dict):
                            if '()' not in lspec:
                                raise TypeError('Invalid listener specifier %r' % lspec)
                            listener = self.configure_custom(dict(lspec))
                        else:
                            raise TypeError('Invalid listener specifier %r' % lspec)
                        if not callable(listener):
                            raise TypeError('Invalid listener specifier %r' % lspec)
                        config['listener'] = listener
                if 'handlers' in config:
                    hlist = []
                    try:
                        for hn in config['handlers']:
                            h = self.config['handlers'][hn]
                            if not isinstance(h, logging.Handler):
                                config.update(config_copy)  # restore for deferred cfg
                                raise TypeError('Required handler %r '
                                                'is not configured yet' % hn)
                            hlist.append(h)
                    except Exception as e:
                        raise ValueError('Unable to set required handler %r' % hn) from e
                    config['handlers'] = hlist
            elif issubclass(klass, logging.handlers.SMTPHandler) and\
                'mailhost' in config:
                config['mailhost'] = self.as_tuple(config['mailhost'])
            elif issubclass(klass, logging.handlers.SysLogHandler) and\
                'address' in config:
                config['address'] = self.as_tuple(config['address'])
            if issubclass(klass, logging.handlers.QueueHandler):
                factory = functools.partial(self._configure_queue_handler, klass)
            else:
                factory = klass
        kwargs = {k: config[k] for k in config if (k != '.' and valid_ident(k))}
        try:
            result = factory(**kwargs)
        except TypeError as te:
            if "'stream'" not in str(te):
                raise
            #The argument name changed from strm to stream
            #Retry with old name.
            #This is so that code can be used with older Python versions
            #(e.g. by Django)
            kwargs['strm'] = kwargs.pop('stream')
            result = factory(**kwargs)
        if formatter:
            result.setFormatter(formatter)
        if level is not None:
            result.setLevel(logging._checkLevel(level))
        if filters:
            self.add_filters(result, filters)
        props = config.pop('.', None)
        if props:
            for name, value in props.items():
                setattr(result, name, value)
        return result

    def add_handlers(self, logger, handlers):
        """Add handlers to a logger from a list of names."""
        for h in handlers:
            try:
                logger.addHandler(self.config['handlers'][h])
            except Exception as e:
                raise ValueError('Unable to add handler %r' % h) from e

    def common_logger_config(self, logger, config, incremental=False):
        """
        Perform configuration which is common to root and non-root loggers.
        """
        level = config.get('level', None)
        if level is not None:
            logger.setLevel(logging._checkLevel(level))
        if not incremental:
            #Remove any existing handlers
            for h in logger.handlers[:]:
                logger.removeHandler(h)
            handlers = config.get('handlers', None)
            if handlers:
                self.add_handlers(logger, handlers)
            filters = config.get('filters', None)
            if filters:
                self.add_filters(logger, filters)

    def configure_logger(self, name, config, incremental=False):
        """Configure a non-root logger from a dictionary."""
        logger = logging.getLogger(name)
        self.common_logger_config(logger, config, incremental)
        logger.disabled = False
        propagate = config.get('propagate', None)
        if propagate is not None:
            logger.propagate = propagate

    def configure_root(self, config, incremental=False):
        """Configure a root logger from a dictionary."""
        root = logging.getLogger()
        self.common_logger_config(root, config, incremental)

dictConfigClass = DictConfigurator

def dictConfig(config):
    """Configure logging using a dictionary."""
    dictConfigClass(config).configure()


def listen(port=DEFAULT_LOGGING_CONFIG_PORT, verify=None):
    """
    Start up a socket server on the specified port, and listen for new
    configurations.

    These will be sent as a file suitable for processing by fileConfig().
    Returns a Thread object on which you can call start() to start the server,
    and which you can join() when appropriate. To stop the server, call
    stopListening().

    Use the ``verify`` argument to verify any bytes received across the wire
    from a client. If specified, it should be a callable which receives a
    single argument - the bytes of configuration data received across the
    network - and it should return either ``None``, to indicate that the
    passed in bytes could not be verified and should be discarded, or a
    byte string which is then passed to the configuration machinery as
    normal. Note that you can return transformed bytes, e.g. by decrypting
    the bytes passed in.
    """

    class ConfigStreamHandler(StreamRequestHandler):
        """
        Handler for a logging configuration request.

        It expects a completely new logging configuration and uses fileConfig
        to install it.
        """
        def handle(self):
            """
            Handle a request.

            Each request is expected to be a 4-byte length, packed using
            struct.pack(">L", n), followed by the config file.
            Uses fileConfig() to do the grunt work.
            """
            try:
                conn = self.connection
                chunk = conn.recv(4)
                if len(chunk) == 4:
                    slen = struct.unpack(">L", chunk)[0]
                    chunk = self.connection.recv(slen)
                    while len(chunk) < slen:
                        chunk = chunk + conn.recv(slen - len(chunk))
                    if self.server.verify is not None:
                        chunk = self.server.verify(chunk)
                    if chunk is not None:   # verified, can process
                        chunk = chunk.decode("utf-8")
                        try:
                            import json
                            d =json.loads(chunk)
                            assert isinstance(d, dict)
                            dictConfig(d)
                        except Exception:
                            #Apply new configuration.

                            file = io.StringIO(chunk)
                            try:
                                fileConfig(file)
                            except Exception:
                                traceback.print_exc()
                    if self.server.ready:
                        self.server.ready.set()
            except OSError as e:
                if e.errno != RESET_ERROR:
                    raise

    class ConfigSocketReceiver(ThreadingTCPServer):
        """
        A simple TCP socket-based logging config receiver.
        """

        allow_reuse_address = 1

        def __init__(self, host='localhost', port=DEFAULT_LOGGING_CONFIG_PORT,
                     handler=None, ready=None, verify=None):
            ThreadingTCPServer.__init__(self, (host, port), handler)
            with logging._lock:
                self.abort = 0
            self.timeout = 1
            self.ready = ready
            self.verify = verify

        def serve_until_stopped(self):
            import select
            abort = 0
            while not abort:
                rd, wr, ex = select.select([self.socket.fileno()],
                                           [], [],
                                           self.timeout)
                if rd:
                    self.handle_request()
                with logging._lock:
                    abort = self.abort
            self.server_close()

    class Server(threading.Thread):

        def __init__(self, rcvr, hdlr, port, verify):
            super(Server, self).__init__()
            self.rcvr = rcvr
            self.hdlr = hdlr
            self.port = port
            self.verify = verify
            self.ready = threading.Event()

        def run(self):
            server = self.rcvr(port=self.port, handler=self.hdlr,
                               ready=self.ready,
                               verify=self.verify)
            if self.port == 0:
                self.port = server.server_address[1]
            self.ready.set()
            global _listener
            with logging._lock:
                _listener = server
            server.serve_until_stopped()

    return Server(ConfigSocketReceiver, ConfigStreamHandler, port, verify)

def stopListening():
    """
    Stop the listening server which was created with a call to listen().
    """
    global _listener
    with logging._lock:
        if _listener:
            _listener.abort = 1
            _listener = None
```
