## Supplementary software v0.2.1 for "Virtual control arms for paediatric myopia trials: external validation of axial-elongation models": handlers.py

```
# Copyright 2001-2021 by Vinay Sajip. All Rights Reserved.
#
# Permission to use, copy, modify, and distribute this software and its
# documentation for any purpose and without fee is hereby granted,
# provided that the above copyright notice appear in all copies and that
# both that copyright notice and this permission notice appear in
# supporting documentation, and that the name of Vinay Sajip
# not be used in advertising or publicity pertaining to distribution
# of the software without specific, written prior permission.
# VINAY SAJIP DISCLAIMS ALL WARRANTIES WITH REGARD TO THIS SOFTWARE, INCLUDING
# ALL IMPLIED WARRANTIES OF MERCHANTABILITY AND FITNESS. IN NO EVENT SHALL
# VINAY SAJIP BE LIABLE FOR ANY SPECIAL, INDIRECT OR CONSEQUENTIAL DAMAGES OR
# ANY DAMAGES WHATSOEVER RESULTING FROM LOSS OF USE, DATA OR PROFITS, WHETHER
# IN AN ACTION OF CONTRACT, NEGLIGENCE OR OTHER TORTIOUS ACTION, ARISING OUT
# OF OR IN CONNECTION WITH THE USE OR PERFORMANCE OF THIS SOFTWARE.

"""
Additional handlers for the logging package for Python. The core package is
based on PEP 282 and comments thereto in comp.lang.python.

Copyright (C) 2001-2021 Vinay Sajip. All Rights Reserved.

To use, simply 'import logging.handlers' and log away!
"""

import copy
import io
import logging
import os
import pickle
import queue
import re
import socket
import struct
import threading
import time

#
# Some constants...
#

DEFAULT_TCP_LOGGING_PORT    = 9020
DEFAULT_UDP_LOGGING_PORT    = 9021
DEFAULT_HTTP_LOGGING_PORT   = 9022
DEFAULT_SOAP_LOGGING_PORT   = 9023
SYSLOG_UDP_PORT             = 514
SYSLOG_TCP_PORT             = 514

_MIDNIGHT = 24 * 60 * 60  # number of seconds in a day

class BaseRotatingHandler(logging.FileHandler):
    """
    Base class for handlers that rotate log files at a certain point.
    Not meant to be instantiated directly.  Instead, use RotatingFileHandler
    or TimedRotatingFileHandler.
    """
    namer = None
    rotator = None

    def __init__(self, filename, mode, encoding=None, delay=False, errors=None):
        """
        Use the specified filename for streamed logging
        """
        logging.FileHandler.__init__(self, filename, mode=mode,
                                     encoding=encoding, delay=delay,
                                     errors=errors)
        self.mode = mode
        self.encoding = encoding
        self.errors = errors

    def emit(self, record):
        """
        Emit a record.

        Output the record to the file, catering for rollover as described
        in doRollover().
        """
        try:
            if self.shouldRollover(record):
                self.doRollover()
            logging.FileHandler.emit(self, record)
        except Exception:
            self.handleError(record)

    def rotation_filename(self, default_name):
        """
        Modify the filename of a log file when rotating.

        This is provided so that a custom filename can be provided.

        The default implementation calls the 'namer' attribute of the
        handler, if it's callable, passing the default name to
        it. If the attribute isn't callable (the default is None), the name
        is returned unchanged.

        :param default_name: The default name for the log file.
        """
        if not callable(self.namer):
            result = default_name
        else:
            result = self.namer(default_name)
        return result

    def rotate(self, source, dest):
        """
        When rotating, rotate the current log.

        The default implementation calls the 'rotator' attribute of the
        handler, if it's callable, passing the source and dest arguments to
        it. If the attribute isn't callable (the default is None), the source
        is simply renamed to the destination.

        :param source: The source filename. This is normally the base
                       filename, e.g. 'test.log'
        :param dest:   The destination filename. This is normally
                       what the source is rotated to, e.g. 'test.log.1'.
        """
        if not callable(self.rotator):
            # Issue 18940: A file may not have been created if delay is True.
            if os.path.exists(source):
                os.rename(source, dest)
        else:
            self.rotator(source, dest)

class RotatingFileHandler(BaseRotatingHandler):
    """
    Handler for logging to a set of files, which switches from one file
    to the next when the current file reaches a certain size.
    """
    def __init__(self, filename, mode='a', maxBytes=0, backupCount=0,
                 encoding=None, delay=False, errors=None):
        """
        Open the specified file and use it as the stream for logging.

        By default, the file grows indefinitely. You can specify particular
        values of maxBytes and backupCount to allow the file to rollover at
        a predetermined size.

        Rollover occurs whenever the current log file is nearly maxBytes in
        length. If backupCount is >= 1, the system will successively create
        new files with the same pathname as the base file, but with extensions
        ".1", ".2" etc. appended to it. For example, with a backupCount of 5
        and a base file name of "app.log", you would get "app.log",
        "app.log.1", "app.log.2", ... through to "app.log.5". The file being
        written to is always "app.log" - when it gets filled up, it is closed
        and renamed to "app.log.1", and if files "app.log.1", "app.log.2" etc.
        exist, then they are renamed to "app.log.2", "app.log.3" etc.
        respectively.

        If maxBytes is zero, rollover never occurs.
        """
        # If rotation/rollover is wanted, it doesn't make sense to use another
        # mode. If for example 'w' were specified, then if there were multiple
        # runs of the calling application, the logs from previous runs would be
        # lost if the 'w' is respected, because the log file would be truncated
        # on each run.
        if maxBytes > 0:
            mode = 'a'
        if "b" not in mode:
            encoding = io.text_encoding(encoding)
        BaseRotatingHandler.__init__(self, filename, mode, encoding=encoding,
                                     delay=delay, errors=errors)
        self.maxBytes = maxBytes
        self.backupCount = backupCount

    def doRollover(self):
        """
        Do a rollover, as described in __init__().
        """
        if self.stream:
            self.stream.close()
            self.stream = None
        if self.backupCount > 0:
            for i in range(self.backupCount - 1, 0, -1):
                sfn = self.rotation_filename("%s.%d" % (self.baseFilename, i))
                dfn = self.rotation_filename("%s.%d" % (self.baseFilename,
                                                        i + 1))
                if os.path.exists(sfn):
                    if os.path.exists(dfn):
                        os.remove(dfn)
                    os.rename(sfn, dfn)
            dfn = self.rotation_filename(self.baseFilename + ".1")
            if os.path.exists(dfn):
                os.remove(dfn)
            self.rotate(self.baseFilename, dfn)
        if not self.delay:
            self.stream = self._open()

    def shouldRollover(self, record):
        """
        Determine if rollover should occur.

        Basically, see if the supplied record would cause the file to exceed
        the size limit we have.
        """
        if self.stream is None:                 # delay was set...
            self.stream = self._open()
        if self.maxBytes > 0:                   # are we rolling over?
            pos = self.stream.tell()
            if not pos:
                # gh-116263: Never rollover an empty file
                return False
            msg = "%s\n" % self.format(record)
            if pos + len(msg) >= self.maxBytes:
                # See bpo-45401: Never rollover anything other than regular files
                if os.path.exists(self.baseFilename) and not os.path.isfile(self.baseFilename):
                    return False
                return True
        return False

class TimedRotatingFileHandler(BaseRotatingHandler):
    """
    Handler for logging to a file, rotating the log file at certain timed
    intervals.

    If backupCount is > 0, when rollover is done, no more than backupCount
    files are kept - the oldest ones are deleted.
    """
    def __init__(self, filename, when='h', interval=1, backupCount=0,
                 encoding=None, delay=False, utc=False, atTime=None,
                 errors=None):
        encoding = io.text_encoding(encoding)
        BaseRotatingHandler.__init__(self, filename, 'a', encoding=encoding,
                                     delay=delay, errors=errors)
        self.when = when.upper()
        self.backupCount = backupCount
        self.utc = utc
        self.atTime = atTime
        # Calculate the real rollover interval, which is just the number of
        # seconds between rollovers.  Also set the filename suffix used when
        # a rollover occurs.  Current 'when' events supported:
        # S - Seconds
        # M - Minutes
        # H - Hours
        # D - Days
        # midnight - roll over at midnight
        # W{0-6} - roll over on a certain day; 0 - Monday
        #
        # Case of the 'when' specifier is not important; lower or upper case
        # will work.
        if self.when == 'S':
            self.interval = 1 # one second
            self.suffix = "%Y-%m-%d_%H-%M-%S"
            extMatch = r"(?<!\d)\d{4}-\d{2}-\d{2}_\d{2}-\d{2}-\d{2}(?!\d)"
        elif self.when == 'M':
            self.interval = 60 # one minute
            self.suffix = "%Y-%m-%d_%H-%M"
            extMatch = r"(?<!\d)\d{4}-\d{2}-\d{2}_\d{2}-\d{2}(?!\d)"
        elif self.when == 'H':
            self.interval = 60 * 60 # one hour
            self.suffix = "%Y-%m-%d_%H"
            extMatch = r"(?<!\d)\d{4}-\d{2}-\d{2}_\d{2}(?!\d)"
        elif self.when == 'D' or self.when == 'MIDNIGHT':
            self.interval = 60 * 60 * 24 # one day
            self.suffix = "%Y-%m-%d"
            extMatch = r"(?<!\d)\d{4}-\d{2}-\d{2}(?!\d)"
        elif self.when.startswith('W'):
            self.interval = 60 * 60 * 24 * 7 # one week
            if len(self.when) != 2:
                raise ValueError("You must specify a day for weekly rollover from 0 to 6 (0 is Monday): %s" % self.when)
            if self.when[1] < '0' or self.when[1] > '6':
                raise ValueError("Invalid day specified for weekly rollover: %s" % self.when)
            self.dayOfWeek = int(self.when[1])
            self.suffix = "%Y-%m-%d"
            extMatch = r"(?<!\d)\d{4}-\d{2}-\d{2}(?!\d)"
        else:
            raise ValueError("Invalid rollover interval specified: %s" % self.when)

        # extMatch is a pattern for matching a datetime suffix in a file name.
        # After custom naming, it is no longer guaranteed to be separated by
        # periods from other parts of the filename.  The lookup statements
        # (?<!\d) and (?!\d) ensure that the datetime suffix (which itself
        # starts and ends with digits) is not preceded or followed by digits.
        # This reduces the number of false matches and improves performance.
        self.extMatch = re.compile(extMatch, re.ASCII)
        self.interval = self.interval * interval # multiply by units requested
        # The following line added because the filename passed in could be a
        # path object (see Issue #27493), but self.baseFilename will be a string
        filename = self.baseFilename
        if os.path.exists(filename):
            t = int(os.stat(filename).st_mtime)
        else:
            t = int(time.time())
        self.rolloverAt = self.computeRollover(t)

    def computeRollover(self, currentTime):
        """
        Work out the rollover time based on the specified time.
        """
        result = currentTime + self.interval
        # If we are rolling over at midnight or weekly, then the interval is already known.
        # What we need to figure out is WHEN the next interval is.  In other words,
        # if you are rolling over at midnight, then your base interval is 1 day,
        # but you want to start that one day clock at midnight, not now.  So, we
        # have to fudge the rolloverAt value in order to trigger the first rollover
        # at the right time.  After that, the regular interval will take care of
        # the rest.  Note that this code doesn't care about leap seconds. :)
        if self.when == 'MIDNIGHT' or self.when.startswith('W'):
            # This could be done with less code, but I wanted it to be clear
            if self.utc:
                t = time.gmtime(currentTime)
            else:
                t = time.localtime(currentTime)
            currentHour = t[3]
            currentMinute = t[4]
            currentSecond = t[5]
            currentDay = t[6]
            # r is the number of seconds left between now and the next rotation
            if self.atTime is None:
                rotate_ts = _MIDNIGHT
            else:
                rotate_ts = ((self.atTime.hour * 60 + self.atTime.minute)*60 +
                    self.atTime.second)

            r = rotate_ts - ((currentHour * 60 + currentMinute) * 60 +
                currentSecond)
            if r <= 0:
                # Rotate time is before the current time (for example when
                # self.rotateAt is 13:45 and it now 14:15), rotation is
                # tomorrow.
                r += _MIDNIGHT
                currentDay = (currentDay + 1) % 7
            result = currentTime + r
            # If we are rolling over on a certain day, add in the number of days until
            # the next rollover, but offset by 1 since we just calculated the time
            # until the next day starts.  There are three cases:
            # Case 1) The day to rollover is today; in this case, do nothing
            # Case 2) The day to rollover is further in the interval (i.e., today is
            #         day 2 (Wednesday) and rollover is on day 6 (Sunday).  Days to
            #         next rollover is simply 6 - 2 - 1, or 3.
            # Case 3) The day to rollover is behind us in the interval (i.e., today
            #         is day 5 (Saturday) and rollover is on day 3 (Thursday).
            #         Days to rollover is 6 - 5 + 3, or 4.  In this case, it's the
            #         number of days left in the current week (1) plus the number
            #         of days in the next week until the rollover day (3).
            # The calculations described in 2) and 3) above need to have a day added.
            # This is because the above time calculation takes us to midnight on this
            # day, i.e. the start of the next day.
            if self.when.startswith('W'):
                day = currentDay # 0 is Monday
                if day != self.dayOfWeek:
                    if day < self.dayOfWeek:
                        daysToWait = self.dayOfWeek - day
                    else:
                        daysToWait = 6 - day + self.dayOfWeek + 1
                    result += daysToWait * _MIDNIGHT
                result += self.interval - _MIDNIGHT * 7
            else:
                result += self.interval - _MIDNIGHT
            if not self.utc:
                dstNow = t[-1]
                dstAtRollover = time.localtime(result)[-1]
                if dstNow != dstAtRollover:
                    if not dstNow:  # DST kicks in before next rollover, so we need to deduct an hour
                        addend = -3600
                        if not time.localtime(result-3600)[-1]:
                            addend = 0
                    else:           # DST bows out before next rollover, so we need to add an hour
                        addend = 3600
                    result += addend
        return result

    def shouldRollover(self, record):
        """
        Determine if rollover should occur.

        record is not used, as we are just comparing times, but it is needed so
        the method signatures are the same
        """
        t = int(time.time())
        if t >= self.rolloverAt:
            # See #89564: Never rollover anything other than regular files
            if os.path.exists(self.baseFilename) and not os.path.isfile(self.baseFilename):
                # The file is not a regular file, so do not rollover, but do
                # set the next rollover time to avoid repeated checks.
                self.rolloverAt = self.computeRollover(t)
                return False

            return True
        return False

    def getFilesToDelete(self):
        """
        Determine the files to delete when rolling over.

        More specific than the earlier method, which just used glob.glob().
        """
        dirName, baseName = os.path.split(self.baseFilename)
        fileNames = os.listdir(dirName)
        result = []
        if self.namer is None:
            prefix = baseName + '.'
            plen = len(prefix)
            for fileName in fileNames:
                if fileName[:plen] == prefix:
                    suffix = fileName[plen:]
                    if self.extMatch.fullmatch(suffix):
                        result.append(os.path.join(dirName, fileName))
        else:
            for fileName in fileNames:
                # Our files could be just about anything after custom naming,
                # but they should contain the datetime suffix.
                # Try to find the datetime suffix in the file name and verify
                # that the file name can be generated by this handler.
                m = self.extMatch.search(fileName)
                while m:
                    dfn = self.namer(self.baseFilename + "." + m[0])
                    if os.path.basename(dfn) == fileName:
                        result.append(os.path.join(dirName, fileName))
                        break
                    m = self.extMatch.search(fileName, m.start() + 1)

        if len(result) < self.backupCount:
            result = []
        else:
            result.sort()
            result = result[:len(result) - self.backupCount]
        return result

    def doRollover(self):
        """
        do a rollover; in this case, a date/time stamp is appended to the filename
        when the rollover happens.  However, you want the file to be named for the
        start of the interval, not the current time.  If there is a backup count,
        then we have to get a list of matching filenames, sort them and remove
        the one with the oldest suffix.
        """
        # get the time that this sequence started at and make it a TimeTuple
        currentTime = int(time.time())
        t = self.rolloverAt - self.interval
        if self.utc:
            timeTuple = time.gmtime(t)
        else:
            timeTuple = time.localtime(t)
            dstNow = time.localtime(currentTime)[-1]
            dstThen = timeTuple[-1]
            if dstNow != dstThen:
                if dstNow:
                    addend = 3600
                else:
                    addend = -3600
                timeTuple = time.localtime(t + addend)
        dfn = self.rotation_filename(self.baseFilename + "." +
                                     time.strftime(self.suffix, timeTuple))
        if os.path.exists(dfn):
            # Already rolled over.
            return

        if self.stream:
            self.stream.close()
            self.stream = None
        self.rotate(self.baseFilename, dfn)
        if self.backupCount > 0:
            for s in self.getFilesToDelete():
                os.remove(s)
        if not self.delay:
            self.stream = self._open()
        self.rolloverAt = self.computeRollover(currentTime)

class WatchedFileHandler(logging.FileHandler):
    """
    A handler for logging to a file, which watches the file
    to see if it has changed while in use. This can happen because of
    usage of programs such as newsyslog and logrotate which perform
    log file rotation. This handler, intended for use under Unix,
    watches the file to see if it has changed since the last emit.
    (A file has changed if its device or inode have changed.)
    If it has changed, the old file stream is closed, and the file
    opened to get a new stream.

    This handler is not appropriate for use under Windows, because
    under Windows open files cannot be moved or renamed - logging
    opens the files with exclusive locks - and so there is no need
    for such a handler.

    This handler is based on a suggestion and patch by Chad J.
    Schroeder.
    """
    def __init__(self, filename, mode='a', encoding=None, delay=False,
                 errors=None):
        if "b" not in mode:
            encoding = io.text_encoding(encoding)
        logging.FileHandler.__init__(self, filename, mode=mode,
                                     encoding=encoding, delay=delay,
                                     errors=errors)
        self.dev, self.ino = -1, -1
        self._statstream()

    def _statstream(self):
        if self.stream is None:
            return
        sres = os.fstat(self.stream.fileno())
        self.dev = sres.st_dev
        self.ino = sres.st_ino

    def reopenIfNeeded(self):
        """
        Reopen log file if needed.

        Checks if the underlying file has changed, and if it
        has, close the old stream and reopen the file to get the
        current stream.
        """
        if self.stream is None:
            return

        # Reduce the chance of race conditions by stat'ing by path only
        # once and then fstat'ing our new fd if we opened a new log stream.
        # See issue #14632: Thanks to John Mulligan for the problem report
        # and patch.
        try:
            # stat the file by path, checking for existence
            sres = os.stat(self.baseFilename)

            # compare file system stat with that of our stream file handle
            reopen = (sres.st_dev != self.dev or sres.st_ino != self.ino)
        except FileNotFoundError:
            reopen = True

        if not reopen:
            return

        # we have an open file handle, clean it up
        self.stream.flush()
        self.stream.close()
        self.stream = None  # See Issue #21742: _open () might fail.

        # open a new file handle and get new stat info from that fd
        self.stream = self._open()
        self._statstream()

    def emit(self, record):
        """
        Emit a record.

        If underlying file has changed, reopen the file before emitting the
        record to it.
        """
        self.reopenIfNeeded()
        logging.FileHandler.emit(self, record)


class SocketHandler(logging.Handler):
    """
    A handler class which writes logging records, in pickle format, to
    a streaming socket. The socket is kept open across logging calls.
    If the peer resets it, an attempt is made to reconnect on the next call.
    The pickle which is sent is that of the LogRecord's attribute dictionary
    (__dict__), so that the receiver does not need to have the logging module
    installed in order to process the logging event.

    To unpickle the record at the receiving end into a LogRecord, use the
    makeLogRecord function.
    """

    def __init__(self, host, port):
        """
        Initializes the handler with a specific host address and port.

        When the attribute *closeOnError* is set to True - if a socket error
        occurs, the socket is silently closed and then reopened on the next
        logging call.
        """
        logging.Handler.__init__(self)
        self.host = host
        self.port = port
        if port is None:
            self.address = host
        else:
            self.address = (host, port)
        self.sock = None
        self.closeOnError = False
        self.retryTime = None
        #
        # Exponential backoff parameters.
        #
        self.retryStart = 1.0
        self.retryMax = 30.0
        self.retryFactor = 2.0

    def makeSocket(self, timeout=1):
        """
        A factory method which allows subclasses to define the precise
        type of socket they want.
        """
        if self.port is not None:
            result = socket.create_connection(self.address, timeout=timeout)
        else:
            result = socket.socket(socket.AF_UNIX, socket.SOCK_STREAM)
            result.settimeout(timeout)
            try:
                result.connect(self.address)
            except OSError:
                result.close()  # Issue 19182
                raise
        return result

    def createSocket(self):
        """
        Try to create a socket, using an exponential backoff with
        a max retry time. Thanks to Robert Olson for the original patch
        (SF #815911) which has been slightly refactored.
        """
        now = time.time()
        # Either retryTime is None, in which case this
        # is the first time back after a disconnect, or
        # we've waited long enough.
        if self.retryTime is None:
            attempt = True
        else:
            attempt = (now >= self.retryTime)
        if attempt:
            try:
                self.sock = self.makeSocket()
                self.retryTime = None # next time, no delay before trying
            except OSError:
                #Creation failed, so set the retry time and return.
                if self.retryTime is None:
                    self.retryPeriod = self.retryStart
                else:
                    self.retryPeriod = self.retryPeriod * self.retryFactor
                    if self.retryPeriod > self.retryMax:
                        self.retryPeriod = self.retryMax
                self.retryTime = now + self.retryPeriod

    def send(self, s):
        """
        Send a pickled string to the socket.

        This function allows for partial sends which can happen when the
        network is busy.
        """
        if self.sock is None:
            self.createSocket()
        #self.sock can be None either because we haven't reached the retry
        #time yet, or because we have reached the retry time and retried,
        #but are still unable to connect.
        if self.sock:
            try:
                self.sock.sendall(s)
            except OSError: #pragma: no cover
                self.sock.close()
                self.sock = None  # so we can call createSocket next time

    def makePickle(self, record):
        """
        Pickles the record in binary format with a length prefix, and
        returns it ready for transmission across the socket.
        """
        ei = record.exc_info
        if ei:
            # just to get traceback text into record.exc_text ...
            dummy = self.format(record)
        # See issue #14436: If msg or args are objects, they may not be
        # available on the receiving end. So we convert the msg % args
        # to a string, save it as msg and zap the args.
        d = dict(record.__dict__)
        d['msg'] = record.getMessage()
        d['args'] = None
        d['exc_info'] = None
        # Issue #25685: delete 'message' if present: redundant with 'msg'
        d.pop('message', None)
        s = pickle.dumps(d, 1)
        slen = struct.pack(">L", len(s))
        return slen + s

    def handleError(self, record):
        """
        Handle an error during logging.

        An error has occurred during logging. Most likely cause -
        connection lost. Close the socket so that we can retry on the
        next event.
        """
        if self.closeOnError and self.sock:
            self.sock.close()
            self.sock = None        #try to reconnect next time
        else:
            logging.Handler.handleError(self, record)

    def emit(self, record):
        """
        Emit a record.

        Pickles the record and writes it to the socket in binary format.
        If there is an error with the socket, silently drop the packet.
        If there was a problem with the socket, re-establishes the
        socket.
        """
        try:
            s = self.makePickle(record)
            self.send(s)
        except Exception:
            self.handleError(record)

    def close(self):
        """
        Closes the socket.
        """
        with self.lock:
            sock = self.sock
            if sock:
                self.sock = None
                sock.close()
            logging.Handler.close(self)

class DatagramHandler(SocketHandler):
    """
    A handler class which writes logging records, in pickle format, to
    a datagram socket.  The pickle which is sent is that of the LogRecord's
    attribute dictionary (__dict__), so that the receiver does not need to
    have the logging module installed in order to process the logging event.

    To unpickle the record at the receiving end into a LogRecord, use the
    makeLogRecord function.

    """
    def __init__(self, host, port):
        """
        Initializes the handler with a specific host address and port.
        """
        SocketHandler.__init__(self, host, port)
        self.closeOnError = False

    def makeSocket(self):
        """
        The factory method of SocketHandler is here overridden to create
        a UDP socket (SOCK_DGRAM).
        """
        if self.port is None:
            family = socket.AF_UNIX
        else:
            family = socket.AF_INET
        s = socket.socket(family, socket.SOCK_DGRAM)
        return s

    def send(self, s):
        """
        Send a pickled string to a socket.

        This function no longer allows for partial sends which can happen
        when the network is busy - UDP does not guarantee delivery and
        can deliver packets out of sequence.
        """
        if self.sock is None:
            self.createSocket()
        self.sock.sendto(s, self.address)

class SysLogHandler(logging.Handler):
    """
    A handler class which sends formatted logging records to a syslog
    server. Based on Sam Rushing's syslog module:
    http://www.nightmare.com/squirl/python-ext/misc/syslog.py
    Contributed by Nicolas Untz (after which minor refactoring changes
    have been made).
    """

    # from <linux/sys/syslog.h>:
    # ======================================================================
    # priorities/facilities are encoded into a single 32-bit quantity, where
    # the bottom 3 bits are the priority (0-7) and the top 28 bits are the
    # facility (0-big number). Both the priorities and the facilities map
    # roughly one-to-one to strings in the syslogd(8) source code.  This
    # mapping is included in this file.
    #
    # priorities (these are ordered)

    LOG_EMERG     = 0       #  system is unusable
    LOG_ALERT     = 1       #  action must be taken immediately
    LOG_CRIT      = 2       #  critical conditions
    LOG_ERR       = 3       #  error conditions
    LOG_WARNING   = 4       #  warning conditions
    LOG_NOTICE    = 5       #  normal but significant condition
    LOG_INFO      = 6       #  informational
    LOG_DEBUG     = 7       #  debug-level messages

    #  facility codes
    LOG_KERN      = 0       #  kernel messages
    LOG_USER      = 1       #  random user-level messages
    LOG_MAIL      = 2       #  mail system
    LOG_DAEMON    = 3       #  system daemons
    LOG_AUTH      = 4       #  security/authorization messages
    LOG_SYSLOG    = 5       #  messages generated internally by syslogd
    LOG_LPR       = 6       #  line printer subsystem
    LOG_NEWS      = 7       #  network news subsystem
    LOG_UUCP      = 8       #  UUCP subsystem
    LOG_CRON      = 9       #  clock daemon
    LOG_AUTHPRIV  = 10      #  security/authorization messages (private)
    LOG_FTP       = 11      #  FTP daemon
    LOG_NTP       = 12      #  NTP subsystem
    LOG_SECURITY  = 13      #  Log audit
    LOG_CONSOLE   = 14      #  Log alert
    LOG_SOLCRON   = 15      #  Scheduling daemon (Solaris)

    #  other codes through 15 reserved for system use
    LOG_LOCAL0    = 16      #  reserved for local use
    LOG_LOCAL1    = 17      #  reserved for local use
    LOG_LOCAL2    = 18      #  reserved for local use
    LOG_LOCAL3    = 19      #  reserved for local use
    LOG_LOCAL4    = 20      #  reserved for local use
    LOG_LOCAL5    = 21      #  reserved for local use
    LOG_LOCAL6    = 22      #  reserved for local use
    LOG_LOCAL7    = 23      #  reserved for local use

    priority_names = {
        "alert":    LOG_ALERT,
        "crit":     LOG_CRIT,
        "critical": LOG_CRIT,
        "debug":    LOG_DEBUG,
        "emerg":    LOG_EMERG,
        "err":      LOG_ERR,
        "error":    LOG_ERR,        #  DEPRECATED
        "info":     LOG_INFO,
        "notice":   LOG_NOTICE,
        "panic":    LOG_EMERG,      #  DEPRECATED
        "warn":     LOG_WARNING,    #  DEPRECATED
        "warning":  LOG_WARNING,
        }

    facility_names = {
        "auth":         LOG_AUTH,
        "authpriv":     LOG_AUTHPRIV,
        "console":      LOG_CONSOLE,
        "cron":         LOG_CRON,
        "daemon":       LOG_DAEMON,
        "ftp":          LOG_FTP,
        "kern":         LOG_KERN,
        "lpr":          LOG_LPR,
        "mail":         LOG_MAIL,
        "news":         LOG_NEWS,
        "ntp":          LOG_NTP,
        "security":     LOG_SECURITY,
        "solaris-cron": LOG_SOLCRON,
        "syslog":       LOG_SYSLOG,
        "user":         LOG_USER,
        "uucp":         LOG_UUCP,
        "local0":       LOG_LOCAL0,
        "local1":       LOG_LOCAL1,
        "local2":       LOG_LOCAL2,
        "local3":       LOG_LOCAL3,
        "local4":       LOG_LOCAL4,
        "local5":       LOG_LOCAL5,
        "local6":       LOG_LOCAL6,
        "local7":       LOG_LOCAL7,
        }

    # Originally added to work around GH-43683. Unnecessary since GH-50043 but kept
    # for backwards compatibility.
    priority_map = {
        "DEBUG" : "debug",
        "INFO" : "info",
        "WARNING" : "warning",
        "ERROR" : "error",
        "CRITICAL" : "critical"
    }

    def __init__(self, address=('localhost', SYSLOG_UDP_PORT),
                 facility=LOG_USER, socktype=None):
        """
        Initialize a handler.

        If address is specified as a string, a UNIX socket is used. To log to a
        local syslogd, "SysLogHandler(address="/dev/log")" can be used.
        If facility is not specified, LOG_USER is used. If socktype is
        specified as socket.SOCK_DGRAM or socket.SOCK_STREAM, that specific
        socket type will be used. For Unix sockets, you can also specify a
        socktype of None, in which case socket.SOCK_DGRAM will be used, falling
        back to socket.SOCK_STREAM.
        """
        logging.Handler.__init__(self)

        self.address = address
        self.facility = facility
        self.socktype = socktype
        self.socket = None
        self.createSocket()

    def _connect_unixsocket(self, address):
        use_socktype = self.socktype
        if use_socktype is None:
            use_socktype = socket.SOCK_DGRAM
        self.socket = socket.socket(socket.AF_UNIX, use_socktype)
        try:
            self.socket.connect(address)
            # it worked, so set self.socktype to the used type
            self.socktype = use_socktype
        except OSError:
            self.socket.close()
            if self.socktype is not None:
                # user didn't specify falling back, so fail
                raise
            use_socktype = socket.SOCK_STREAM
            self.socket = socket.socket(socket.AF_UNIX, use_socktype)
            try:
                self.socket.connect(address)
                # it worked, so set self.socktype to the used type
                self.socktype = use_socktype
            except OSError:
                self.socket.close()
                raise

    def createSocket(self):
        """
        Try to create a socket and, if it's not a datagram socket, connect it
        to the other end. This method is called during handler initialization,
        but it's not regarded as an error if the other end isn't listening yet
        --- the method will be called again when emitting an event,
        if there is no socket at that point.
        """
        address = self.address
        socktype = self.socktype

        if isinstance(address, str):
            self.unixsocket = True
            # Syslog server may be unavailable during handler initialisation.
            # C's openlog() function also ignores connection errors.
            # Moreover, we ignore these errors while logging, so it's not worse
            # to ignore it also here.
            try:
                self._connect_unixsocket(address)
            except OSError:
                pass
        else:
            self.unixsocket = False
            if socktype is None:
                socktype = socket.SOCK_DGRAM
            host, port = address
            ress = socket.getaddrinfo(host, port, 0, socktype)
            if not ress:
                raise OSError("getaddrinfo returns an empty list")
            for res in ress:
                af, socktype, proto, _, sa = res
                err = sock = None
                try:
                    sock = socket.socket(af, socktype, proto)
                    if socktype == socket.SOCK_STREAM:
                        sock.connect(sa)
                    break
                except OSError as exc:
                    err = exc
                    if sock is not None:
                        sock.close()
            if err is not None:
                raise err
            self.socket = sock
            self.socktype = socktype

    def encodePriority(self, facility, priority):
        """
        Encode the facility and priority. You can pass in strings or
        integers - if strings are passed, the facility_names and
        priority_names mapping dictionaries are used to convert them to
        integers.
        """
        if isinstance(facility, str):
            facility = self.facility_names[facility]
        if isinstance(priority, str):
            priority = self.priority_names[priority]
        return (facility << 3) | priority

    def close(self):
        """
        Closes the socket.
        """
        with self.lock:
            sock = self.socket
            if sock:
                self.socket = None
                sock.close()
            logging.Handler.close(self)

    def mapPriority(self, levelName):
        """
        Map a logging level name to a key in the priority_names map.
        This is useful in two scenarios: when custom levels are being
        used, and in the case where you can't do a straightforward
        mapping by lowercasing the logging level name because of locale-
        specific issues (see SF #1524081).
        """
        return self.priority_map.get(levelName, "warning")

    ident = ''          # prepended to all messages
    append_nul = True   # some old syslog daemons expect a NUL terminator

    def emit(self, record):
        """
        Emit a record.

        The record is formatted, and then sent to the syslog server. If
        exception information is present, it is NOT sent to the server.
        """
        try:
            msg = self.format(record)
            if self.ident:
                msg = self.ident + msg
            if self.append_nul:
                msg += '\000'

            # We need to convert record level to lowercase, maybe this will
            # change in the future.
            prio = '<%d>' % self.encodePriority(self.facility,
                                                self.mapPriority(record.levelname))
            prio = prio.encode('utf-8')
            # Message is a string. Convert to bytes as required by RFC 5424
            msg = msg.encode('utf-8')
            msg = prio + msg

            if not self.socket:
                self.createSocket()

            if self.unixsocket:
                try:
                    self.socket.send(msg)
                except OSError:
                    self.socket.close()
                    self._connect_unixsocket(self.address)
                    self.socket.send(msg)
            elif self.socktype == socket.SOCK_DGRAM:
                self.socket.sendto(msg, self.address)
            else:
                self.socket.sendall(msg)
        except Exception:
            self.handleError(record)

class SMTPHandler(logging.Handler):
    """
    A handler class which sends an SMTP email for each logging event.
    """
    def __init__(self, mailhost, fromaddr, toaddrs, subject,
                 credentials=None, secure=None, timeout=5.0):
        """
        Initialize the handler.

        Initialize the instance with the from and to addresses and subject
        line of the email. To specify a non-standard SMTP port, use the
        (host, port) tuple format for the mailhost argument. To specify
        authentication credentials, supply a (username, password) tuple
        for the credentials argument. To specify the use of a secure
        protocol (TLS), pass in a tuple for the secure argument. This will
        only be used when authentication credentials are supplied. The tuple
        will be either an empty tuple, or a single-value tuple with the name
        of a keyfile, or a 2-value tuple with the names of the keyfile and
        certificate file. (This tuple is passed to the `starttls` method).
        A timeout in seconds can be specified for the SMTP connection (the
        default is one second).
        """
        logging.Handler.__init__(self)
        if isinstance(mailhost, (list, tuple)):
            self.mailhost, self.mailport = mailhost
        else:
            self.mailhost, self.mailport = mailhost, None
        if isinstance(credentials, (list, tuple)):
            self.username, self.password = credentials
        else:
            self.username = None
        self.fromaddr = fromaddr
        if isinstance(toaddrs, str):
            toaddrs = [toaddrs]
        self.toaddrs = toaddrs
        self.subject = subject
        self.secure = secure
        self.timeout = timeout

    def getSubject(self, record):
        """
        Determine the subject for the email.

        If you want to specify a subject line which is record-dependent,
        override this method.
        """
        return self.subject

    def emit(self, record):
        """
        Emit a record.

        Format the record and send it to the specified addressees.
        """
        try:
            import smtplib
            from email.message import EmailMessage
            import email.utils

            port = self.mailport
            if not port:
                port = smtplib.SMTP_PORT
            smtp = smtplib.SMTP(self.mailhost, port, timeout=self.timeout)
            msg = EmailMessage()
            msg['From'] = self.fromaddr
            msg['To'] = ','.join(self.toaddrs)
            msg['Subject'] = self.getSubject(record)
            msg['Date'] = email.utils.localtime()
            msg.set_content(self.format(record))
            if self.username:
                if self.secure is not None:
                    smtp.ehlo()
                    smtp.starttls(*self.secure)
                    smtp.ehlo()
                smtp.login(self.username, self.password)
            smtp.send_message(msg)
            smtp.quit()
        except Exception:
            self.handleError(record)

class NTEventLogHandler(logging.Handler):
    """
    A handler class which sends events to the NT Event Log. Adds a
    registry entry for the specified application name. If no dllname is
    provided, win32service.pyd (which contains some basic message
    placeholders) is used. Note that use of these placeholders will make
    your event logs big, as the entire message source is held in the log.
    If you want slimmer logs, you have to pass in the name of your own DLL
    which contains the message definitions you want to use in the event log.
    """
    def __init__(self, appname, dllname=None, logtype="Application"):
        logging.Handler.__init__(self)
        try:
            import win32evtlogutil, win32evtlog
            self.appname = appname
            self._welu = win32evtlogutil
            if not dllname:
                dllname = os.path.split(self._welu.__file__)
                dllname = os.path.split(dllname[0])
                dllname = os.path.join(dllname[0], r'win32service.pyd')
            self.dllname = dllname
            self.logtype = logtype
            # Administrative privileges are required to add a source to the registry.
            # This may not be available for a user that just wants to add to an
            # existing source - handle this specific case.
            try:
                self._welu.AddSourceToRegistry(appname, dllname, logtype)
            except Exception as e:
                # This will probably be a pywintypes.error. Only raise if it's not
                # an "access denied" error, else let it pass
                if getattr(e, 'winerror', None) != 5:  # not access denied
                    raise
            self.deftype = win32evtlog.EVENTLOG_ERROR_TYPE
            self.typemap = {
                logging.DEBUG   : win32evtlog.EVENTLOG_INFORMATION_TYPE,
                logging.INFO    : win32evtlog.EVENTLOG_INFORMATION_TYPE,
                logging.WARNING : win32evtlog.EVENTLOG_WARNING_TYPE,
                logging.ERROR   : win32evtlog.EVENTLOG_ERROR_TYPE,
                logging.CRITICAL: win32evtlog.EVENTLOG_ERROR_TYPE,
         }
        except ImportError:
            print("The Python Win32 extensions for NT (service, event "\
                        "logging) appear not to be available.")
            self._welu = None

    def getMessageID(self, record):
        """
        Return the message ID for the event record. If you are using your
        own messages, you could do this by having the msg passed to the
        logger being an ID rather than a formatting string. Then, in here,
        you could use a dictionary lookup to get the message ID. This
        version returns 1, which is the base message ID in win32service.pyd.
        """
        return 1

    def getEventCategory(self, record):
        """
        Return the event category for the record.

        Override this if you want to specify your own categories. This version
        returns 0.
        """
        return 0

    def getEventType(self, record):
        """
        Return the event type for the record.

        Override this if you want to specify your own types. This version does
        a mapping using the handler's typemap attribute, which is set up in
        __init__() to a dictionary which contains mappings for DEBUG, INFO,
        WARNING, ERROR and CRITICAL. If you are using your own levels you will
        either need to override this method or place a suitable dictionary in
        the handler's typemap attribute.
        """
        return self.typemap.get(record.levelno, self.deftype)

    def emit(self, record):
        """
        Emit a record.

        Determine the message ID, event category and event type. Then
        log the message in the NT event log.
        """
        if self._welu:
            try:
                id = self.getMessageID(record)
                cat = self.getEventCategory(record)
                type = self.getEventType(record)
                msg = self.format(record)
                self._welu.ReportEvent(self.appname, id, cat, type, [msg])
            except Exception:
                self.handleError(record)

    def close(self):
        """
        Clean up this handler.

        You can remove the application name from the registry as a
        source of event log entries. However, if you do this, you will
        not be able to see the events as you intended in the Event Log
        Viewer - it needs to be able to access the registry to get the
        DLL name.
        """
        #self._welu.RemoveSourceFromRegistry(self.appname, self.logtype)
        logging.Handler.close(self)

class HTTPHandler(logging.Handler):
    """
    A class which sends records to a web server, using either GET or
    POST semantics.
    """
    def __init__(self, host, url, method="GET", secure=False, credentials=None,
                 context=None):
        """
        Initialize the instance with the host, the request URL, and the method
        ("GET" or "POST")
        """
        logging.Handler.__init__(self)
        method = method.upper()
        if method not in ["GET", "POST"]:
            raise ValueError("method must be GET or POST")
        if not secure and context is not None:
            raise ValueError("context parameter only makes sense "
                             "with secure=True")
        self.host = host
        self.url = url
        self.method = method
        self.secure = secure
        self.credentials = credentials
        self.context = context

    def mapLogRecord(self, record):
        """
        Default implementation of mapping the log record into a dict
        that is sent as the CGI data. Overwrite in your class.
        Contributed by Franz Glasner.
        """
        return record.__dict__

    def getConnection(self, host, secure):
        """
        get a HTTP[S]Connection.

        Override when a custom connection is required, for example if
        there is a proxy.
        """
        import http.client
        if secure:
            connection = http.client.HTTPSConnection(host, context=self.context)
        else:
            connection = http.client.HTTPConnection(host)
        return connection

    def emit(self, record):
        """
        Emit a record.

        Send the record to the web server as a percent-encoded dictionary
        """
        try:
            import urllib.parse
            host = self.host
            h = self.getConnection(host, self.secure)
            url = self.url
            data = urllib.parse.urlencode(self.mapLogRecord(record))
            if self.method == "GET":
                if (url.find('?') >= 0):
                    sep = '&'
                else:
                    sep = '?'
                url = url + "%c%s" % (sep, data)
            h.putrequest(self.method, url)
            # support multiple hosts on one IP address...
            # need to strip optional :port from host, if present
            i = host.find(":")
            if i >= 0:
                host = host[:i]
            # See issue #30904: putrequest call above already adds this header
            # on Python 3.x.
            # h.putheader("Host", host)
            if self.method == "POST":
                h.putheader("Content-type",
                            "application/x-www-form-urlencoded")
                h.putheader("Content-length", str(len(data)))
            if self.credentials:
                import base64
                s = ('%s:%s' % self.credentials).encode('utf-8')
                s = 'Basic ' + base64.b64encode(s).strip().decode('ascii')
                h.putheader('Authorization', s)
            h.endheaders()
            if self.method == "POST":
                h.send(data.encode('utf-8'))
            h.getresponse()    #can't do anything with the result
        except Exception:
            self.handleError(record)

class BufferingHandler(logging.Handler):
    """
  A handler class which buffers logging records in memory. Whenever each
  record is added to the buffer, a check is made to see if the buffer should
  be flushed. If it should, then flush() is expected to do what's needed.
    """
    def __init__(self, capacity):
        """
        Initialize the handler with the buffer size.
        """
        logging.Handler.__init__(self)
        self.capacity = capacity
        self.buffer = []

    def shouldFlush(self, record):
        """
        Should the handler flush its buffer?

        Returns true if the buffer is up to capacity. This method can be
        overridden to implement custom flushing strategies.
        """
        return (len(self.buffer) >= self.capacity)

    def emit(self, record):
        """
        Emit a record.

        Append the record. If shouldFlush() tells us to, call flush() to process
        the buffer.
        """
        self.buffer.append(record)
        if self.shouldFlush(record):
            self.flush()

    def flush(self):
        """
        Override to implement custom flushing behaviour.

        This version just zaps the buffer to empty.
        """
        with self.lock:
            self.buffer.clear()

    def close(self):
        """
        Close the handler.

        This version just flushes and chains to the parent class' close().
        """
        try:
            self.flush()
        finally:
            logging.Handler.close(self)

class MemoryHandler(BufferingHandler):
    """
    A handler class which buffers logging records in memory, periodically
    flushing them to a target handler. Flushing occurs whenever the buffer
    is full, or when an event of a certain severity or greater is seen.
    """
    def __init__(self, capacity, flushLevel=logging.ERROR, target=None,
                 flushOnClose=True):
        """
        Initialize the handler with the buffer size, the level at which
        flushing should occur and an optional target.

        Note that without a target being set either here or via setTarget(),
        a MemoryHandler is no use to anyone!

        The ``flushOnClose`` argument is ``True`` for backward compatibility
        reasons - the old behaviour is that when the handler is closed, the
        buffer is flushed, even if the flush level hasn't been exceeded nor the
        capacity exceeded. To prevent this, set ``flushOnClose`` to ``False``.
        """
        BufferingHandler.__init__(self, capacity)
        self.flushLevel = flushLevel
        self.target = target
        # See Issue #26559 for why this has been added
        self.flushOnClose = flushOnClose

    def shouldFlush(self, record):
        """
        Check for buffer full or a record at the flushLevel or higher.
        """
        return (len(self.buffer) >= self.capacity) or \
                (record.levelno >= self.flushLevel)

    def setTarget(self, target):
        """
        Set the target handler for this handler.
        """
        with self.lock:
            self.target = target

    def flush(self):
        """
        For a MemoryHandler, flushing means just sending the buffered
        records to the target, if there is one. Override if you want
        different behaviour.

        The record buffer is only cleared if a target has been set.
        """
        with self.lock:
            if self.target:
                for record in self.buffer:
                    self.target.handle(record)
                self.buffer.clear()

    def close(self):
        """
        Flush, if appropriately configured, set the target to None and lose the
        buffer.
        """
        try:
            if self.flushOnClose:
                self.flush()
        finally:
            with self.lock:
                self.target = None
                BufferingHandler.close(self)


class QueueHandler(logging.Handler):
    """
    This handler sends events to a queue. Typically, it would be used together
    with a multiprocessing Queue to centralise logging to file in one process
    (in a multi-process application), so as to avoid file write contention
    between processes.

    This code is new in Python 3.2, but this class can be copy pasted into
    user code for use with earlier Python versions.
    """

    def __init__(self, queue):
        """
        Initialise an instance, using the passed queue.
        """
        logging.Handler.__init__(self)
        self.queue = queue
        self.listener = None  # will be set to listener if configured via dictConfig()

    def enqueue(self, record):
        """
        Enqueue a record.

        The base implementation uses put_nowait. You may want to override
        this method if you want to use blocking, timeouts or custom queue
        implementations.
        """
        self.queue.put_nowait(record)

    def prepare(self, record):
        """
        Prepare a record for queuing. The object returned by this method is
        enqueued.

        The base implementation formats the record to merge the message and
        arguments, and removes unpickleable items from the record in-place.
        Specifically, it overwrites the record's `msg` and
        `message` attributes with the merged message (obtained by
        calling the handler's `format` method), and sets the `args`,
        `exc_info` and `exc_text` attributes to None.

        You might want to override this method if you want to convert
        the record to a dict or JSON string, or send a modified copy
        of the record while leaving the original intact.
        """
        # The format operation gets traceback text into record.exc_text
        # (if there's exception data), and also returns the formatted
        # message. We can then use this to replace the original
        # msg + args, as these might be unpickleable. We also zap the
        # exc_info, exc_text and stack_info attributes, as they are no longer
        # needed and, if not None, will typically not be pickleable.
        msg = self.format(record)
        # bpo-35726: make copy of record to avoid affecting other handlers in the chain.
        record = copy.copy(record)
        record.message = msg
        record.msg = msg
        record.args = None
        record.exc_info = None
        record.exc_text = None
        record.stack_info = None
        return record

    def emit(self, record):
        """
        Emit a record.

        Writes the LogRecord to the queue, preparing it for pickling first.
        """
        try:
            self.enqueue(self.prepare(record))
        except Exception:
            self.handleError(record)


class QueueListener(object):
    """
    This class implements an internal threaded listener which watches for
    LogRecords being added to a queue, removes them and passes them to a
    list of handlers for processing.
    """
    _sentinel = None

    def __init__(self, queue, *handlers, respect_handler_level=False):
        """
        Initialise an instance with the specified queue and
        handlers.
        """
        self.queue = queue
        self.handlers = handlers
        self._thread = None
        self.respect_handler_level = respect_handler_level

    def dequeue(self, block):
        """
        Dequeue a record and return it, optionally blocking.

        The base implementation uses get. You may want to override this method
        if you want to use timeouts or work with custom queue implementations.
        """
        return self.queue.get(block)

    def start(self):
        """
        Start the listener.

        This starts up a background thread to monitor the queue for
        LogRecords to process.
        """
        self._thread = t = threading.Thread(target=self._monitor)
        t.daemon = True
        t.start()

    def prepare(self, record):
        """
        Prepare a record for handling.

        This method just returns the passed-in record. You may want to
        override this method if you need to do any custom marshalling or
        manipulation of the record before passing it to the handlers.
        """
        return record

    def handle(self, record):
        """
        Handle a record.

        This just loops through the handlers offering them the record
        to handle.
        """
        record = self.prepare(record)
        for handler in self.handlers:
            if not self.respect_handler_level:
                process = True
            else:
                process = record.levelno >= handler.level
            if process:
                handler.handle(record)

    def _monitor(self):
        """
        Monitor the queue for records, and ask the handler
        to deal with them.

        This method runs on a separate, internal thread.
        The thread will terminate if it sees a sentinel object in the queue.
        """
        q = self.queue
        has_task_done = hasattr(q, 'task_done')
        while True:
            try:
                record = self.dequeue(True)
                if record is self._sentinel:
                    if has_task_done:
                        q.task_done()
                    break
                self.handle(record)
                if has_task_done:
                    q.task_done()
            except queue.Empty:
                break

    def enqueue_sentinel(self):
        """
        This is used to enqueue the sentinel record.

        The base implementation uses put_nowait. You may want to override this
        method if you want to use timeouts or work with custom queue
        implementations.
        """
        self.queue.put_nowait(self._sentinel)

    def stop(self):
        """
        Stop the listener.

        This asks the thread to terminate, and then waits for it to do so.
        Note that if you don't call this before your application exits, there
        may be some records still left on the queue, which won't be processed.
        """
        if self._thread:  # see gh-114706 - allow calling this more than once
            self.enqueue_sentinel()
            self._thread.join()
            self._thread = None
```
