## Supplementary software v0.2.1 for "Virtual control arms for paediatric myopia trials: external validation of axial-elongation models": mailbox.py

```
"""Read/write support for Maildir, mbox, MH, Babyl, and MMDF mailboxes."""

# Notes for authors of new mailbox subclasses:
#
# Remember to fsync() changes to disk before closing a modified file
# or returning from a flush() method.  See functions _sync_flush() and
# _sync_close().

import os
import time
import calendar
import socket
import errno
import copy
import warnings
import email
import email.message
import email.generator
import io
import contextlib
from types import GenericAlias
try:
    import fcntl
except ImportError:
    fcntl = None

__all__ = ['Mailbox', 'Maildir', 'mbox', 'MH', 'Babyl', 'MMDF',
           'Message', 'MaildirMessage', 'mboxMessage', 'MHMessage',
           'BabylMessage', 'MMDFMessage', 'Error', 'NoSuchMailboxError',
           'NotEmptyError', 'ExternalClashError', 'FormatError']

linesep = os.linesep.encode('ascii')

class Mailbox:
    """A group of messages in a particular place."""

    def __init__(self, path, factory=None, create=True):
        """Initialize a Mailbox instance."""
        self._path = os.path.abspath(os.path.expanduser(path))
        self._factory = factory

    def add(self, message):
        """Add message and return assigned key."""
        raise NotImplementedError('Method must be implemented by subclass')

    def remove(self, key):
        """Remove the keyed message; raise KeyError if it doesn't exist."""
        raise NotImplementedError('Method must be implemented by subclass')

    def __delitem__(self, key):
        self.remove(key)

    def discard(self, key):
        """If the keyed message exists, remove it."""
        try:
            self.remove(key)
        except KeyError:
            pass

    def __setitem__(self, key, message):
        """Replace the keyed message; raise KeyError if it doesn't exist."""
        raise NotImplementedError('Method must be implemented by subclass')

    def get(self, key, default=None):
        """Return the keyed message, or default if it doesn't exist."""
        try:
            return self.__getitem__(key)
        except KeyError:
            return default

    def __getitem__(self, key):
        """Return the keyed message; raise KeyError if it doesn't exist."""
        if not self._factory:
            return self.get_message(key)
        else:
            with contextlib.closing(self.get_file(key)) as file:
                return self._factory(file)

    def get_message(self, key):
        """Return a Message representation or raise a KeyError."""
        raise NotImplementedError('Method must be implemented by subclass')

    def get_string(self, key):
        """Return a string representation or raise a KeyError.

        Uses email.message.Message to create a 7bit clean string
        representation of the message."""
        return email.message_from_bytes(self.get_bytes(key)).as_string()

    def get_bytes(self, key):
        """Return a byte string representation or raise a KeyError."""
        raise NotImplementedError('Method must be implemented by subclass')

    def get_file(self, key):
        """Return a file-like representation or raise a KeyError."""
        raise NotImplementedError('Method must be implemented by subclass')

    def iterkeys(self):
        """Return an iterator over keys."""
        raise NotImplementedError('Method must be implemented by subclass')

    def keys(self):
        """Return a list of keys."""
        return list(self.iterkeys())

    def itervalues(self):
        """Return an iterator over all messages."""
        for key in self.iterkeys():
            try:
                value = self[key]
            except KeyError:
                continue
            yield value

    def __iter__(self):
        return self.itervalues()

    def values(self):
        """Return a list of messages. Memory intensive."""
        return list(self.itervalues())

    def iteritems(self):
        """Return an iterator over (key, message) tuples."""
        for key in self.iterkeys():
            try:
                value = self[key]
            except KeyError:
                continue
            yield (key, value)

    def items(self):
        """Return a list of (key, message) tuples. Memory intensive."""
        return list(self.iteritems())

    def __contains__(self, key):
        """Return True if the keyed message exists, False otherwise."""
        raise NotImplementedError('Method must be implemented by subclass')

    def __len__(self):
        """Return a count of messages in the mailbox."""
        raise NotImplementedError('Method must be implemented by subclass')

    def clear(self):
        """Delete all messages."""
        for key in self.keys():
            self.discard(key)

    def pop(self, key, default=None):
        """Delete the keyed message and return it, or default."""
        try:
            result = self[key]
        except KeyError:
            return default
        self.discard(key)
        return result

    def popitem(self):
        """Delete an arbitrary (key, message) pair and return it."""
        for key in self.iterkeys():
            return (key, self.pop(key))     # This is only run once.
        else:
            raise KeyError('No messages in mailbox')

    def update(self, arg=None):
        """Change the messages that correspond to certain keys."""
        if hasattr(arg, 'iteritems'):
            source = arg.iteritems()
        elif hasattr(arg, 'items'):
            source = arg.items()
        else:
            source = arg
        bad_key = False
        for key, message in source:
            try:
                self[key] = message
            except KeyError:
                bad_key = True
        if bad_key:
            raise KeyError('No message with key(s)')

    def flush(self):
        """Write any pending changes to the disk."""
        raise NotImplementedError('Method must be implemented by subclass')

    def lock(self):
        """Lock the mailbox."""
        raise NotImplementedError('Method must be implemented by subclass')

    def unlock(self):
        """Unlock the mailbox if it is locked."""
        raise NotImplementedError('Method must be implemented by subclass')

    def close(self):
        """Flush and close the mailbox."""
        raise NotImplementedError('Method must be implemented by subclass')

    def _string_to_bytes(self, message):
        # If a message is not 7bit clean, we refuse to handle it since it
        # likely came from reading invalid messages in text mode, and that way
        # lies mojibake.
        try:
            return message.encode('ascii')
        except UnicodeError:
            raise ValueError("String input must be ASCII-only; "
                "use bytes or a Message instead")

    # Whether each message must end in a newline
    _append_newline = False

    def _dump_message(self, message, target, mangle_from_=False):
        # This assumes the target file is open in binary mode.
        """Dump message contents to target file."""
        if isinstance(message, email.message.Message):
            buffer = io.BytesIO()
            gen = email.generator.BytesGenerator(buffer, mangle_from_, 0)
            gen.flatten(message)
            buffer.seek(0)
            data = buffer.read()
            data = data.replace(b'\n', linesep)
            target.write(data)
            if self._append_newline and not data.endswith(linesep):
                # Make sure the message ends with a newline
                target.write(linesep)
        elif isinstance(message, (str, bytes, io.StringIO)):
            if isinstance(message, io.StringIO):
                warnings.warn("Use of StringIO input is deprecated, "
                    "use BytesIO instead", DeprecationWarning, 3)
                message = message.getvalue()
            if isinstance(message, str):
                message = self._string_to_bytes(message)
            if mangle_from_:
                message = message.replace(b'\nFrom ', b'\n>From ')
            message = message.replace(b'\n', linesep)
            target.write(message)
            if self._append_newline and not message.endswith(linesep):
                # Make sure the message ends with a newline
                target.write(linesep)
        elif hasattr(message, 'read'):
            if hasattr(message, 'buffer'):
                warnings.warn("Use of text mode files is deprecated, "
                    "use a binary mode file instead", DeprecationWarning, 3)
                message = message.buffer
            lastline = None
            while True:
                line = message.readline()
                # Universal newline support.
                if line.endswith(b'\r\n'):
                    line = line[:-2] + b'\n'
                elif line.endswith(b'\r'):
                    line = line[:-1] + b'\n'
                if not line:
                    break
                if mangle_from_ and line.startswith(b'From '):
                    line = b'>From ' + line[5:]
                line = line.replace(b'\n', linesep)
                target.write(line)
                lastline = line
            if self._append_newline and lastline and not lastline.endswith(linesep):
                # Make sure the message ends with a newline
                target.write(linesep)
        else:
            raise TypeError('Invalid message type: %s' % type(message))

    __class_getitem__ = classmethod(GenericAlias)


class Maildir(Mailbox):
    """A qmail-style Maildir mailbox."""

    colon = ':'

    def __init__(self, dirname, factory=None, create=True):
        """Initialize a Maildir instance."""
        Mailbox.__init__(self, dirname, factory, create)
        self._paths = {
            'tmp': os.path.join(self._path, 'tmp'),
            'new': os.path.join(self._path, 'new'),
            'cur': os.path.join(self._path, 'cur'),
            }
        if not os.path.exists(self._path):
            if create:
                os.mkdir(self._path, 0o700)
                for path in self._paths.values():
                    os.mkdir(path, 0o700)
            else:
                raise NoSuchMailboxError(self._path)
        self._toc = {}
        self._toc_mtimes = {'cur': 0, 'new': 0}
        self._last_read = 0         # Records last time we read cur/new
        self._skewfactor = 0.1      # Adjust if os/fs clocks are skewing

    def add(self, message):
        """Add message and return assigned key."""
        tmp_file = self._create_tmp()
        try:
            self._dump_message(message, tmp_file)
        except BaseException:
            tmp_file.close()
            os.remove(tmp_file.name)
            raise
        _sync_close(tmp_file)
        if isinstance(message, MaildirMessage):
            subdir = message.get_subdir()
            suffix = self.colon + message.get_info()
            if suffix == self.colon:
                suffix = ''
        else:
            subdir = 'new'
            suffix = ''
        uniq = os.path.basename(tmp_file.name).split(self.colon)[0]
        dest = os.path.join(self._path, subdir, uniq + suffix)
        if isinstance(message, MaildirMessage):
            os.utime(tmp_file.name,
                     (os.path.getatime(tmp_file.name), message.get_date()))
        # No file modification should be done after the file is moved to its
        # final position in order to prevent race conditions with changes
        # from other programs
        try:
            try:
                os.link(tmp_file.name, dest)
            except (AttributeError, PermissionError):
                os.rename(tmp_file.name, dest)
            else:
                os.remove(tmp_file.name)
        except OSError as e:
            os.remove(tmp_file.name)
            if e.errno == errno.EEXIST:
                raise ExternalClashError('Name clash with existing message: %s'
                                         % dest)
            else:
                raise
        return uniq

    def remove(self, key):
        """Remove the keyed message; raise KeyError if it doesn't exist."""
        os.remove(os.path.join(self._path, self._lookup(key)))

    def discard(self, key):
        """If the keyed message exists, remove it."""
        # This overrides an inapplicable implementation in the superclass.
        try:
            self.remove(key)
        except (KeyError, FileNotFoundError):
            pass

    def __setitem__(self, key, message):
        """Replace the keyed message; raise KeyError if it doesn't exist."""
        old_subpath = self._lookup(key)
        temp_key = self.add(message)
        temp_subpath = self._lookup(temp_key)
        if isinstance(message, MaildirMessage):
            # temp's subdir and suffix were specified by message.
            dominant_subpath = temp_subpath
        else:
            # temp's subdir and suffix were defaults from add().
            dominant_subpath = old_subpath
        subdir = os.path.dirname(dominant_subpath)
        if self.colon in dominant_subpath:
            suffix = self.colon + dominant_subpath.split(self.colon)[-1]
        else:
            suffix = ''
        self.discard(key)
        tmp_path = os.path.join(self._path, temp_subpath)
        new_path = os.path.join(self._path, subdir, key + suffix)
        if isinstance(message, MaildirMessage):
            os.utime(tmp_path,
                     (os.path.getatime(tmp_path), message.get_date()))
        # No file modification should be done after the file is moved to its
        # final position in order to prevent race conditions with changes
        # from other programs
        os.rename(tmp_path, new_path)

    def get_message(self, key):
        """Return a Message representation or raise a KeyError."""
        subpath = self._lookup(key)
        with open(os.path.join(self._path, subpath), 'rb') as f:
            if self._factory:
                msg = self._factory(f)
            else:
                msg = MaildirMessage(f)
        subdir, name = os.path.split(subpath)
        msg.set_subdir(subdir)
        if self.colon in name:
            msg.set_info(name.split(self.colon)[-1])
        msg.set_date(os.path.getmtime(os.path.join(self._path, subpath)))
        return msg

    def get_bytes(self, key):
        """Return a bytes representation or raise a KeyError."""
        with open(os.path.join(self._path, self._lookup(key)), 'rb') as f:
            return f.read().replace(linesep, b'\n')

    def get_file(self, key):
        """Return a file-like representation or raise a KeyError."""
        f = open(os.path.join(self._path, self._lookup(key)), 'rb')
        return _ProxyFile(f)

    def get_info(self, key):
        """Get the keyed message's "info" as a string."""
        subpath = self._lookup(key)
        if self.colon in subpath:
            return subpath.split(self.colon)[-1]
        return ''

    def set_info(self, key, info: str):
        """Set the keyed message's "info" string."""
        if not isinstance(info, str):
            raise TypeError(f'info must be a string: {type(info)}')
        old_subpath = self._lookup(key)
        new_subpath = old_subpath.split(self.colon)[0]
        if info:
            new_subpath += self.colon + info
        if new_subpath == old_subpath:
            return
        old_path = os.path.join(self._path, old_subpath)
        new_path = os.path.join(self._path, new_subpath)
        os.rename(old_path, new_path)
        self._toc[key] = new_subpath

    def get_flags(self, key):
        """Return as a string the standard flags that are set on the keyed message."""
        info = self.get_info(key)
        if info.startswith('2,'):
            return info[2:]
        return ''

    def set_flags(self, key, flags: str):
        """Set the given flags and unset all others on the keyed message."""
        if not isinstance(flags, str):
            raise TypeError(f'flags must be a string: {type(flags)}')
        # TODO: check if flags are valid standard flag characters?
        self.set_info(key, '2,' + ''.join(sorted(set(flags))))

    def add_flag(self, key, flag: str):
        """Set the given flag(s) without changing others on the keyed message."""
        if not isinstance(flag, str):
            raise TypeError(f'flag must be a string: {type(flag)}')
        # TODO: check that flag is a valid standard flag character?
        self.set_flags(key, ''.join(set(self.get_flags(key)) | set(flag)))

    def remove_flag(self, key, flag: str):
        """Unset the given string flag(s) without changing others on the keyed message."""
        if not isinstance(flag, str):
            raise TypeError(f'flag must be a string: {type(flag)}')
        if self.get_flags(key):
            self.set_flags(key, ''.join(set(self.get_flags(key)) - set(flag)))

    def iterkeys(self):
        """Return an iterator over keys."""
        self._refresh()
        for key in self._toc:
            try:
                self._lookup(key)
            except KeyError:
                continue
            yield key

    def __contains__(self, key):
        """Return True if the keyed message exists, False otherwise."""
        self._refresh()
        return key in self._toc

    def __len__(self):
        """Return a count of messages in the mailbox."""
        self._refresh()
        return len(self._toc)

    def flush(self):
        """Write any pending changes to disk."""
        # Maildir changes are always written immediately, so there's nothing
        # to do.
        pass

    def lock(self):
        """Lock the mailbox."""
        return

    def unlock(self):
        """Unlock the mailbox if it is locked."""
        return

    def close(self):
        """Flush and close the mailbox."""
        return

    def list_folders(self):
        """Return a list of folder names."""
        result = []
        for entry in os.listdir(self._path):
            if len(entry) > 1 and entry[0] == '.' and \
               os.path.isdir(os.path.join(self._path, entry)):
                result.append(entry[1:])
        return result

    def get_folder(self, folder):
        """Return a Maildir instance for the named folder."""
        return Maildir(os.path.join(self._path, '.' + folder),
                       factory=self._factory,
                       create=False)

    def add_folder(self, folder):
        """Create a folder and return a Maildir instance representing it."""
        path = os.path.join(self._path, '.' + folder)
        result = Maildir(path, factory=self._factory)
        maildirfolder_path = os.path.join(path, 'maildirfolder')
        if not os.path.exists(maildirfolder_path):
            os.close(os.open(maildirfolder_path, os.O_CREAT | os.O_WRONLY,
                0o666))
        return result

    def remove_folder(self, folder):
        """Delete the named folder, which must be empty."""
        path = os.path.join(self._path, '.' + folder)
        for entry in os.listdir(os.path.join(path, 'new')) + \
                     os.listdir(os.path.join(path, 'cur')):
            if len(entry) < 1 or entry[0] != '.':
                raise NotEmptyError('Folder contains message(s): %s' % folder)
        for entry in os.listdir(path):
            if entry != 'new' and entry != 'cur' and entry != 'tmp' and \
               os.path.isdir(os.path.join(path, entry)):
                raise NotEmptyError("Folder contains subdirectory '%s': %s" %
                                    (folder, entry))
        for root, dirs, files in os.walk(path, topdown=False):
            for entry in files:
                os.remove(os.path.join(root, entry))
            for entry in dirs:
                os.rmdir(os.path.join(root, entry))
        os.rmdir(path)

    def clean(self):
        """Delete old files in "tmp"."""
        now = time.time()
        for entry in os.listdir(os.path.join(self._path, 'tmp')):
            path = os.path.join(self._path, 'tmp', entry)
            if now - os.path.getatime(path) > 129600:   # 60 * 60 * 36
                os.remove(path)

    _count = 1  # This is used to generate unique file names.

    def _create_tmp(self):
        """Create a file in the tmp subdirectory and open and return it."""
        now = time.time()
        hostname = socket.gethostname()
        if '/' in hostname:
            hostname = hostname.replace('/', r'\057')
        if ':' in hostname:
            hostname = hostname.replace(':', r'\072')
        uniq = "%s.M%sP%sQ%s.%s" % (int(now), int(now % 1 * 1e6), os.getpid(),
                                    Maildir._count, hostname)
        path = os.path.join(self._path, 'tmp', uniq)
        try:
            os.stat(path)
        except FileNotFoundError:
            Maildir._count += 1
            try:
                return _create_carefully(path)
            except FileExistsError:
                pass

        # Fall through to here if stat succeeded or open raised EEXIST.
        raise ExternalClashError('Name clash prevented file creation: %s' %
                                 path)

    def _refresh(self):
        """Update table of contents mapping."""
        # If it has been less than two seconds since the last _refresh() call,
        # we have to unconditionally re-read the mailbox just in case it has
        # been modified, because os.path.mtime() has a 2 sec resolution in the
        # most common worst case (FAT) and a 1 sec resolution typically.  This
        # results in a few unnecessary re-reads when _refresh() is called
        # multiple times in that interval, but once the clock ticks over, we
        # will only re-read as needed.  Because the filesystem might be being
        # served by an independent system with its own clock, we record and
        # compare with the mtimes from the filesystem.  Because the other
        # system's clock might be skewing relative to our clock, we add an
        # extra delta to our wait.  The default is one tenth second, but is an
        # instance variable and so can be adjusted if dealing with a
        # particularly skewed or irregular system.
        if time.time() - self._last_read > 2 + self._skewfactor:
            refresh = False
            for subdir in self._toc_mtimes:
                mtime = os.path.getmtime(self._paths[subdir])
                if mtime > self._toc_mtimes[subdir]:
                    refresh = True
                self._toc_mtimes[subdir] = mtime
            if not refresh:
                return
        # Refresh toc
        self._toc = {}
        for subdir in self._toc_mtimes:
            path = self._paths[subdir]
            for entry in os.listdir(path):
                if entry.startswith('.'):
                    continue
                p = os.path.join(path, entry)
                if os.path.isdir(p):
                    continue
                uniq = entry.split(self.colon)[0]
                self._toc[uniq] = os.path.join(subdir, entry)
        self._last_read = time.time()

    def _lookup(self, key):
        """Use TOC to return subpath for given key, or raise a KeyError."""
        try:
            if os.path.exists(os.path.join(self._path, self._toc[key])):
                return self._toc[key]
        except KeyError:
            pass
        self._refresh()
        try:
            return self._toc[key]
        except KeyError:
            raise KeyError('No message with key: %s' % key) from None

    # This method is for backward compatibility only.
    def next(self):
        """Return the next message in a one-time iteration."""
        if not hasattr(self, '_onetime_keys'):
            self._onetime_keys = self.iterkeys()
        while True:
            try:
                return self[next(self._onetime_keys)]
            except StopIteration:
                return None
            except KeyError:
                continue


class _singlefileMailbox(Mailbox):
    """A single-file mailbox."""

    def __init__(self, path, factory=None, create=True):
        """Initialize a single-file mailbox."""
        Mailbox.__init__(self, path, factory, create)
        try:
            f = open(self._path, 'rb+')
        except OSError as e:
            if e.errno == errno.ENOENT:
                if create:
                    f = open(self._path, 'wb+')
                else:
                    raise NoSuchMailboxError(self._path)
            elif e.errno in (errno.EACCES, errno.EROFS):
                f = open(self._path, 'rb')
            else:
                raise
        self._file = f
        self._toc = None
        self._next_key = 0
        self._pending = False       # No changes require rewriting the file.
        self._pending_sync = False  # No need to sync the file
        self._locked = False
        self._file_length = None    # Used to record mailbox size

    def add(self, message):
        """Add message and return assigned key."""
        self._lookup()
        self._toc[self._next_key] = self._append_message(message)
        self._next_key += 1
        # _append_message appends the message to the mailbox file. We
        # don't need a full rewrite + rename, sync is enough.
        self._pending_sync = True
        return self._next_key - 1

    def remove(self, key):
        """Remove the keyed message; raise KeyError if it doesn't exist."""
        self._lookup(key)
        del self._toc[key]
        self._pending = True

    def __setitem__(self, key, message):
        """Replace the keyed message; raise KeyError if it doesn't exist."""
        self._lookup(key)
        self._toc[key] = self._append_message(message)
        self._pending = True

    def iterkeys(self):
        """Return an iterator over keys."""
        self._lookup()
        yield from self._toc.keys()

    def __contains__(self, key):
        """Return True if the keyed message exists, False otherwise."""
        self._lookup()
        return key in self._toc

    def __len__(self):
        """Return a count of messages in the mailbox."""
        self._lookup()
        return len(self._toc)

    def lock(self):
        """Lock the mailbox."""
        if not self._locked:
            _lock_file(self._file)
            self._locked = True

    def unlock(self):
        """Unlock the mailbox if it is locked."""
        if self._locked:
            _unlock_file(self._file)
            self._locked = False

    def flush(self):
        """Write any pending changes to disk."""
        if not self._pending:
            if self._pending_sync:
                # Messages have only been added, so syncing the file
                # is enough.
                _sync_flush(self._file)
                self._pending_sync = False
            return

        # In order to be writing anything out at all, self._toc must
        # already have been generated (and presumably has been modified
        # by adding or deleting an item).
        assert self._toc is not None

        # Check length of self._file; if it's changed, some other process
        # has modified the mailbox since we scanned it.
        self._file.seek(0, 2)
        cur_len = self._file.tell()
        if cur_len != self._file_length:
            raise ExternalClashError('Size of mailbox file changed '
                                     '(expected %i, found %i)' %
                                     (self._file_length, cur_len))

        new_file = _create_temporary(self._path)
        try:
            new_toc = {}
            self._pre_mailbox_hook(new_file)
            for key in sorted(self._toc.keys()):
                start, stop = self._toc[key]
                self._file.seek(start)
                self._pre_message_hook(new_file)
                new_start = new_file.tell()
                while True:
                    buffer = self._file.read(min(4096,
                                                 stop - self._file.tell()))
                    if not buffer:
                        break
                    new_file.write(buffer)
                new_toc[key] = (new_start, new_file.tell())
                self._post_message_hook(new_file)
            self._file_length = new_file.tell()
        except:
            new_file.close()
            os.remove(new_file.name)
            raise
        _sync_close(new_file)
        # self._file is about to get replaced, so no need to sync.
        self._file.close()
        # Make sure the new file's mode and owner are the same as the old file's
        info = os.stat(self._path)
        os.chmod(new_file.name, info.st_mode)
        try:
            os.chown(new_file.name, info.st_uid, info.st_gid)
        except (AttributeError, OSError):
            pass
        try:
            os.rename(new_file.name, self._path)
        except FileExistsError:
            os.remove(self._path)
            os.rename(new_file.name, self._path)
        self._file = open(self._path, 'rb+')
        self._toc = new_toc
        self._pending = False
        self._pending_sync = False
        if self._locked:
            _lock_file(self._file, dotlock=False)

    def _pre_mailbox_hook(self, f):
        """Called before writing the mailbox to file f."""
        return

    def _pre_message_hook(self, f):
        """Called before writing each message to file f."""
        return

    def _post_message_hook(self, f):
        """Called after writing each message to file f."""
        return

    def close(self):
        """Flush and close the mailbox."""
        try:
            self.flush()
        finally:
            try:
                if self._locked:
                    self.unlock()
            finally:
                self._file.close()  # Sync has been done by self.flush() above.

    def _lookup(self, key=None):
        """Return (start, stop) or raise KeyError."""
        if self._toc is None:
            self._generate_toc()
        if key is not None:
            try:
                return self._toc[key]
            except KeyError:
                raise KeyError('No message with key: %s' % key) from None

    def _append_message(self, message):
        """Append message to mailbox and return (start, stop) offsets."""
        self._file.seek(0, 2)
        before = self._file.tell()
        if len(self._toc) == 0 and not self._pending:
            # This is the first message, and the _pre_mailbox_hook
            # hasn't yet been called. If self._pending is True,
            # messages have been removed, so _pre_mailbox_hook must
            # have been called already.
            self._pre_mailbox_hook(self._file)
        try:
            self._pre_message_hook(self._file)
            offsets = self._install_message(message)
            self._post_message_hook(self._file)
        except BaseException:
            self._file.truncate(before)
            raise
        self._file.flush()
        self._file_length = self._file.tell()  # Record current length of mailbox
        return offsets


class _mboxMMDF(_singlefileMailbox):
    """An mbox or MMDF mailbox."""

    _mangle_from_ = True

    def get_message(self, key):
        """Return a Message representation or raise a KeyError."""
        start, stop = self._lookup(key)
        self._file.seek(start)
        from_line = self._file.readline().replace(linesep, b'').decode('ascii')
        string = self._file.read(stop - self._file.tell())
        msg = self._message_factory(string.replace(linesep, b'\n'))
        msg.set_unixfrom(from_line)
        msg.set_from(from_line[5:])
        return msg

    def get_string(self, key, from_=False):
        """Return a string representation or raise a KeyError."""
        return email.message_from_bytes(
            self.get_bytes(key, from_)).as_string(unixfrom=from_)

    def get_bytes(self, key, from_=False):
        """Return a string representation or raise a KeyError."""
        start, stop = self._lookup(key)
        self._file.seek(start)
        if not from_:
            self._file.readline()
        string = self._file.read(stop - self._file.tell())
        return string.replace(linesep, b'\n')

    def get_file(self, key, from_=False):
        """Return a file-like representation or raise a KeyError."""
        start, stop = self._lookup(key)
        self._file.seek(start)
        if not from_:
            self._file.readline()
        return _PartialFile(self._file, self._file.tell(), stop)

    def _install_message(self, message):
        """Format a message and blindly write to self._file."""
        from_line = None
        if isinstance(message, str):
            message = self._string_to_bytes(message)
        if isinstance(message, bytes) and message.startswith(b'From '):
            newline = message.find(b'\n')
            if newline != -1:
                from_line = message[:newline]
                message = message[newline + 1:]
            else:
                from_line = message
                message = b''
        elif isinstance(message, _mboxMMDFMessage):
            author = message.get_from().encode('ascii')
            from_line = b'From ' + author
        elif isinstance(message, email.message.Message):
            from_line = message.get_unixfrom()  # May be None.
            if from_line is not None:
                from_line = from_line.encode('ascii')
        if from_line is None:
            from_line = b'From MAILER-DAEMON ' + time.asctime(time.gmtime()).encode()
        start = self._file.tell()
        self._file.write(from_line + linesep)
        self._dump_message(message, self._file, self._mangle_from_)
        stop = self._file.tell()
        return (start, stop)


class mbox(_mboxMMDF):
    """A classic mbox mailbox."""

    _mangle_from_ = True

    # All messages must end in a newline character, and
    # _post_message_hooks outputs an empty line between messages.
    _append_newline = True

    def __init__(self, path, factory=None, create=True):
        """Initialize an mbox mailbox."""
        self._message_factory = mboxMessage
        _mboxMMDF.__init__(self, path, factory, create)

    def _post_message_hook(self, f):
        """Called after writing each message to file f."""
        f.write(linesep)

    def _generate_toc(self):
        """Generate key-to-(start, stop) table of contents."""
        starts, stops = [], []
        last_was_empty = False
        self._file.seek(0)
        while True:
            line_pos = self._file.tell()
            line = self._file.readline()
            if line.startswith(b'From '):
                if len(stops) < len(starts):
                    if last_was_empty:
                        stops.append(line_pos - len(linesep))
                    else:
                        # The last line before the "From " line wasn't
                        # blank, but we consider it a start of a
                        # message anyway.
                        stops.append(line_pos)
                starts.append(line_pos)
                last_was_empty = False
            elif not line:
                if last_was_empty:
                    stops.append(line_pos - len(linesep))
                else:
                    stops.append(line_pos)
                break
            elif line == linesep:
                last_was_empty = True
            else:
                last_was_empty = False
        self._toc = dict(enumerate(zip(starts, stops)))
        self._next_key = len(self._toc)
        self._file_length = self._file.tell()


class MMDF(_mboxMMDF):
    """An MMDF mailbox."""

    def __init__(self, path, factory=None, create=True):
        """Initialize an MMDF mailbox."""
        self._message_factory = MMDFMessage
        _mboxMMDF.__init__(self, path, factory, create)

    def _pre_message_hook(self, f):
        """Called before writing each message to file f."""
        f.write(b'\001\001\001\001' + linesep)

    def _post_message_hook(self, f):
        """Called after writing each message to file f."""
        f.write(linesep + b'\001\001\001\001' + linesep)

    def _generate_toc(self):
        """Generate key-to-(start, stop) table of contents."""
        starts, stops = [], []
        self._file.seek(0)
        next_pos = 0
        while True:
            line_pos = next_pos
            line = self._file.readline()
            next_pos = self._file.tell()
            if line.startswith(b'\001\001\001\001' + linesep):
                starts.append(next_pos)
                while True:
                    line_pos = next_pos
                    line = self._file.readline()
                    next_pos = self._file.tell()
                    if line == b'\001\001\001\001' + linesep:
                        stops.append(line_pos - len(linesep))
                        break
                    elif not line:
                        stops.append(line_pos)
                        break
            elif not line:
                break
        self._toc = dict(enumerate(zip(starts, stops)))
        self._next_key = len(self._toc)
        self._file.seek(0, 2)
        self._file_length = self._file.tell()


class MH(Mailbox):
    """An MH mailbox."""

    def __init__(self, path, factory=None, create=True):
        """Initialize an MH instance."""
        Mailbox.__init__(self, path, factory, create)
        if not os.path.exists(self._path):
            if create:
                os.mkdir(self._path, 0o700)
                os.close(os.open(os.path.join(self._path, '.mh_sequences'),
                                 os.O_CREAT | os.O_EXCL | os.O_WRONLY, 0o600))
            else:
                raise NoSuchMailboxError(self._path)
        self._locked = False

    def add(self, message):
        """Add message and return assigned key."""
        keys = self.keys()
        if len(keys) == 0:
            new_key = 1
        else:
            new_key = max(keys) + 1
        new_path = os.path.join(self._path, str(new_key))
        f = _create_carefully(new_path)
        closed = False
        try:
            if self._locked:
                _lock_file(f)
            try:
                try:
                    self._dump_message(message, f)
                except BaseException:
                    # Unlock and close so it can be deleted on Windows
                    if self._locked:
                        _unlock_file(f)
                    _sync_close(f)
                    closed = True
                    os.remove(new_path)
                    raise
                if isinstance(message, MHMessage):
                    self._dump_sequences(message, new_key)
            finally:
                if self._locked:
                    _unlock_file(f)
        finally:
            if not closed:
                _sync_close(f)
        return new_key

    def remove(self, key):
        """Remove the keyed message; raise KeyError if it doesn't exist."""
        path = os.path.join(self._path, str(key))
        try:
            f = open(path, 'rb+')
        except OSError as e:
            if e.errno == errno.ENOENT:
                raise KeyError('No message with key: %s' % key)
            else:
                raise
        else:
            f.close()
            os.remove(path)

    def __setitem__(self, key, message):
        """Replace the keyed message; raise KeyError if it doesn't exist."""
        path = os.path.join(self._path, str(key))
        try:
            f = open(path, 'rb+')
        except OSError as e:
            if e.errno == errno.ENOENT:
                raise KeyError('No message with key: %s' % key)
            else:
                raise
        try:
            if self._locked:
                _lock_file(f)
            try:
                os.close(os.open(path, os.O_WRONLY | os.O_TRUNC))
                self._dump_message(message, f)
                if isinstance(message, MHMessage):
                    self._dump_sequences(message, key)
            finally:
                if self._locked:
                    _unlock_file(f)
        finally:
            _sync_close(f)

    def get_message(self, key):
        """Return a Message representation or raise a KeyError."""
        try:
            if self._locked:
                f = open(os.path.join(self._path, str(key)), 'rb+')
            else:
                f = open(os.path.join(self._path, str(key)), 'rb')
        except OSError as e:
            if e.errno == errno.ENOENT:
                raise KeyError('No message with key: %s' % key)
            else:
                raise
        with f:
            if self._locked:
                _lock_file(f)
            try:
                msg = MHMessage(f)
            finally:
                if self._locked:
                    _unlock_file(f)
        for name, key_list in self.get_sequences().items():
            if key in key_list:
                msg.add_sequence(name)
        return msg

    def get_bytes(self, key):
        """Return a bytes representation or raise a KeyError."""
        try:
            if self._locked:
                f = open(os.path.join(self._path, str(key)), 'rb+')
            else:
                f = open(os.path.join(self._path, str(key)), 'rb')
        except OSError as e:
            if e.errno == errno.ENOENT:
                raise KeyError('No message with key: %s' % key)
            else:
                raise
        with f:
            if self._locked:
                _lock_file(f)
            try:
                return f.read().replace(linesep, b'\n')
            finally:
                if self._locked:
                    _unlock_file(f)

    def get_file(self, key):
        """Return a file-like representation or raise a KeyError."""
        try:
            f = open(os.path.join(self._path, str(key)), 'rb')
        except OSError as e:
            if e.errno == errno.ENOENT:
                raise KeyError('No message with key: %s' % key)
            else:
                raise
        return _ProxyFile(f)

    def iterkeys(self):
        """Return an iterator over keys."""
        return iter(sorted(int(entry) for entry in os.listdir(self._path)
                                      if entry.isdigit()))

    def __contains__(self, key):
        """Return True if the keyed message exists, False otherwise."""
        return os.path.exists(os.path.join(self._path, str(key)))

    def __len__(self):
        """Return a count of messages in the mailbox."""
        return len(list(self.iterkeys()))

    def _open_mh_sequences_file(self, text):
        mode = '' if text else 'b'
        kwargs = {'encoding': 'ASCII'} if text else {}
        path = os.path.join(self._path, '.mh_sequences')
        while True:
            try:
                return open(path, 'r+' + mode, **kwargs)
            except FileNotFoundError:
                pass
            try:
                return open(path, 'x+' + mode, **kwargs)
            except FileExistsError:
                pass

    def lock(self):
        """Lock the mailbox."""
        if not self._locked:
            self._file = self._open_mh_sequences_file(text=False)
            _lock_file(self._file)
            self._locked = True

    def unlock(self):
        """Unlock the mailbox if it is locked."""
        if self._locked:
            _unlock_file(self._file)
            _sync_close(self._file)
            del self._file
            self._locked = False

    def flush(self):
        """Write any pending changes to the disk."""
        return

    def close(self):
        """Flush and close the mailbox."""
        if self._locked:
            self.unlock()

    def list_folders(self):
        """Return a list of folder names."""
        result = []
        for entry in os.listdir(self._path):
            if os.path.isdir(os.path.join(self._path, entry)):
                result.append(entry)
        return result

    def get_folder(self, folder):
        """Return an MH instance for the named folder."""
        return MH(os.path.join(self._path, folder),
                  factory=self._factory, create=False)

    def add_folder(self, folder):
        """Create a folder and return an MH instance representing it."""
        return MH(os.path.join(self._path, folder),
                  factory=self._factory)

    def remove_folder(self, folder):
        """Delete the named folder, which must be empty."""
        path = os.path.join(self._path, folder)
        entries = os.listdir(path)
        if entries == ['.mh_sequences']:
            os.remove(os.path.join(path, '.mh_sequences'))
        elif entries == []:
            pass
        else:
            raise NotEmptyError('Folder not empty: %s' % self._path)
        os.rmdir(path)

    def get_sequences(self):
        """Return a name-to-key-list dictionary to define each sequence."""
        results = {}
        try:
            f = open(os.path.join(self._path, '.mh_sequences'), 'r', encoding='ASCII')
        except FileNotFoundError:
            return results
        with f:
            all_keys = set(self.keys())
            for line in f:
                try:
                    name, contents = line.split(':')
                    keys = set()
                    for spec in contents.split():
                        if spec.isdigit():
                            keys.add(int(spec))
                        else:
                            start, stop = (int(x) for x in spec.split('-'))
                            keys.update(range(start, stop + 1))
                    results[name] = [key for key in sorted(keys) \
                                         if key in all_keys]
                    if len(results[name]) == 0:
                        del results[name]
                except ValueError:
                    raise FormatError('Invalid sequence specification: %s' %
                                      line.rstrip())
        return results

    def set_sequences(self, sequences):
        """Set sequences using the given name-to-key-list dictionary."""
        f = self._open_mh_sequences_file(text=True)
        try:
            os.close(os.open(f.name, os.O_WRONLY | os.O_TRUNC))
            for name, keys in sequences.items():
                if len(keys) == 0:
                    continue
                f.write(name + ':')
                prev = None
                completing = False
                for key in sorted(set(keys)):
                    if key - 1 == prev:
                        if not completing:
                            completing = True
                            f.write('-')
                    elif completing:
                        completing = False
                        f.write('%s %s' % (prev, key))
                    else:
                        f.write(' %s' % key)
                    prev = key
                if completing:
                    f.write(str(prev) + '\n')
                else:
                    f.write('\n')
        finally:
            _sync_close(f)

    def pack(self):
        """Re-name messages to eliminate numbering gaps. Invalidates keys."""
        sequences = self.get_sequences()
        prev = 0
        changes = []
        for key in self.iterkeys():
            if key - 1 != prev:
                changes.append((key, prev + 1))
                try:
                    os.link(os.path.join(self._path, str(key)),
                            os.path.join(self._path, str(prev + 1)))
                except (AttributeError, PermissionError):
                    os.rename(os.path.join(self._path, str(key)),
                              os.path.join(self._path, str(prev + 1)))
                else:
                    os.unlink(os.path.join(self._path, str(key)))
            prev += 1
        self._next_key = prev + 1
        if len(changes) == 0:
            return
        for name, key_list in sequences.items():
            for old, new in changes:
                if old in key_list:
                    key_list[key_list.index(old)] = new
        self.set_sequences(sequences)

    def _dump_sequences(self, message, key):
        """Inspect a new MHMessage and update sequences appropriately."""
        pending_sequences = message.get_sequences()
        all_sequences = self.get_sequences()
        for name, key_list in all_sequences.items():
            if name in pending_sequences:
                key_list.append(key)
            elif key in key_list:
                del key_list[key_list.index(key)]
        for sequence in pending_sequences:
            if sequence not in all_sequences:
                all_sequences[sequence] = [key]
        self.set_sequences(all_sequences)


class Babyl(_singlefileMailbox):
    """An Rmail-style Babyl mailbox."""

    _special_labels = frozenset({'unseen', 'deleted', 'filed', 'answered',
                                 'forwarded', 'edited', 'resent'})

    def __init__(self, path, factory=None, create=True):
        """Initialize a Babyl mailbox."""
        _singlefileMailbox.__init__(self, path, factory, create)
        self._labels = {}

    def add(self, message):
        """Add message and return assigned key."""
        key = _singlefileMailbox.add(self, message)
        if isinstance(message, BabylMessage):
            self._labels[key] = message.get_labels()
        return key

    def remove(self, key):
        """Remove the keyed message; raise KeyError if it doesn't exist."""
        _singlefileMailbox.remove(self, key)
        if key in self._labels:
            del self._labels[key]

    def __setitem__(self, key, message):
        """Replace the keyed message; raise KeyError if it doesn't exist."""
        _singlefileMailbox.__setitem__(self, key, message)
        if isinstance(message, BabylMessage):
            self._labels[key] = message.get_labels()

    def get_message(self, key):
        """Return a Message representation or raise a KeyError."""
        start, stop = self._lookup(key)
        self._file.seek(start)
        self._file.readline()   # Skip b'1,' line specifying labels.
        original_headers = io.BytesIO()
        while True:
            line = self._file.readline()
            if line == b'*** EOOH ***' + linesep or not line:
                break
            original_headers.write(line.replace(linesep, b'\n'))
        visible_headers = io.BytesIO()
        while True:
            line = self._file.readline()
            if line == linesep or not line:
                break
            visible_headers.write(line.replace(linesep, b'\n'))
        # Read up to the stop, or to the end
        n = stop - self._file.tell()
        assert n >= 0
        body = self._file.read(n)
        body = body.replace(linesep, b'\n')
        msg = BabylMessage(original_headers.getvalue() + body)
        msg.set_visible(visible_headers.getvalue())
        if key in self._labels:
            msg.set_labels(self._labels[key])
        return msg

    def get_bytes(self, key):
        """Return a string representation or raise a KeyError."""
        start, stop = self._lookup(key)
        self._file.seek(start)
        self._file.readline()   # Skip b'1,' line specifying labels.
        original_headers = io.BytesIO()
        while True:
            line = self._file.readline()
            if line == b'*** EOOH ***' + linesep or not line:
                break
            original_headers.write(line.replace(linesep, b'\n'))
        while True:
            line = self._file.readline()
            if line == linesep or not line:
                break
        headers = original_headers.getvalue()
        n = stop - self._file.tell()
        assert n >= 0
        data = self._file.read(n)
        data = data.replace(linesep, b'\n')
        return headers + data

    def get_file(self, key):
        """Return a file-like representation or raise a KeyError."""
        return io.BytesIO(self.get_bytes(key).replace(b'\n', linesep))

    def get_labels(self):
        """Return a list of user-defined labels in the mailbox."""
        self._lookup()
        labels = set()
        for label_list in self._labels.values():
            labels.update(label_list)
        labels.difference_update(self._special_labels)
        return list(labels)

    def _generate_toc(self):
        """Generate key-to-(start, stop) table of contents."""
        starts, stops = [], []
        self._file.seek(0)
        next_pos = 0
        label_lists = []
        while True:
            line_pos = next_pos
            line = self._file.readline()
            next_pos = self._file.tell()
            if line == b'\037\014' + linesep:
                if len(stops) < len(starts):
                    stops.append(line_pos - len(linesep))
                starts.append(next_pos)
                labels = [label.strip() for label
                                        in self._file.readline()[1:].split(b',')
                                        if label.strip()]
                label_lists.append(labels)
            elif line == b'\037' or line == b'\037' + linesep:
                if len(stops) < len(starts):
                    stops.append(line_pos - len(linesep))
            elif not line:
                stops.append(line_pos - len(linesep))
                break
        self._toc = dict(enumerate(zip(starts, stops)))
        self._labels = dict(enumerate(label_lists))
        self._next_key = len(self._toc)
        self._file.seek(0, 2)
        self._file_length = self._file.tell()

    def _pre_mailbox_hook(self, f):
        """Called before writing the mailbox to file f."""
        babyl = b'BABYL OPTIONS:' + linesep
        babyl += b'Version: 5' + linesep
        labels = self.get_labels()
        labels = (label.encode() for label in labels)
        babyl += b'Labels:' + b','.join(labels) + linesep
        babyl += b'\037'
        f.write(babyl)

    def _pre_message_hook(self, f):
        """Called before writing each message to file f."""
        f.write(b'\014' + linesep)

    def _post_message_hook(self, f):
        """Called after writing each message to file f."""
        f.write(linesep + b'\037')

    def _install_message(self, message):
        """Write message contents and return (start, stop)."""
        start = self._file.tell()
        if isinstance(message, BabylMessage):
            special_labels = []
            labels = []
            for label in message.get_labels():
                if label in self._special_labels:
                    special_labels.append(label)
                else:
                    labels.append(label)
            self._file.write(b'1')
            for label in special_labels:
                self._file.write(b', ' + label.encode())
            self._file.write(b',,')
            for label in labels:
                self._file.write(b' ' + label.encode() + b',')
            self._file.write(linesep)
        else:
            self._file.write(b'1,,' + linesep)
        if isinstance(message, email.message.Message):
            orig_buffer = io.BytesIO()
            orig_generator = email.generator.BytesGenerator(orig_buffer, False, 0)
            orig_generator.flatten(message)
            orig_buffer.seek(0)
            while True:
                line = orig_buffer.readline()
                self._file.write(line.replace(b'\n', linesep))
                if line == b'\n' or not line:
                    break
            self._file.write(b'*** EOOH ***' + linesep)
            if isinstance(message, BabylMessage):
                vis_buffer = io.BytesIO()
                vis_generator = email.generator.BytesGenerator(vis_buffer, False, 0)
                vis_generator.flatten(message.get_visible())
                while True:
                    line = vis_buffer.readline()
                    self._file.write(line.replace(b'\n', linesep))
                    if line == b'\n' or not line:
                        break
            else:
                orig_buffer.seek(0)
                while True:
                    line = orig_buffer.readline()
                    self._file.write(line.replace(b'\n', linesep))
                    if line == b'\n' or not line:
                        break
            while True:
                buffer = orig_buffer.read(4096) # Buffer size is arbitrary.
                if not buffer:
                    break
                self._file.write(buffer.replace(b'\n', linesep))
        elif isinstance(message, (bytes, str, io.StringIO)):
            if isinstance(message, io.StringIO):
                warnings.warn("Use of StringIO input is deprecated, "
                    "use BytesIO instead", DeprecationWarning, 3)
                message = message.getvalue()
            if isinstance(message, str):
                message = self._string_to_bytes(message)
            body_start = message.find(b'\n\n') + 2
            if body_start - 2 != -1:
                self._file.write(message[:body_start].replace(b'\n', linesep))
                self._file.write(b'*** EOOH ***' + linesep)
                self._file.write(message[:body_start].replace(b'\n', linesep))
                self._file.write(message[body_start:].replace(b'\n', linesep))
            else:
                self._file.write(b'*** EOOH ***' + linesep + linesep)
                self._file.write(message.replace(b'\n', linesep))
        elif hasattr(message, 'readline'):
            if hasattr(message, 'buffer'):
                warnings.warn("Use of text mode files is deprecated, "
                    "use a binary mode file instead", DeprecationWarning, 3)
                message = message.buffer
            original_pos = message.tell()
            first_pass = True
            while True:
                line = message.readline()
                # Universal newline support.
                if line.endswith(b'\r\n'):
                    line = line[:-2] + b'\n'
                elif line.endswith(b'\r'):
                    line = line[:-1] + b'\n'
                self._file.write(line.replace(b'\n', linesep))
                if line == b'\n' or not line:
                    if first_pass:
                        first_pass = False
                        self._file.write(b'*** EOOH ***' + linesep)
                        message.seek(original_pos)
                    else:
                        break
            while True:
                line = message.readline()
                if not line:
                    break
                # Universal newline support.
                if line.endswith(b'\r\n'):
                    line = line[:-2] + linesep
                elif line.endswith(b'\r'):
                    line = line[:-1] + linesep
                elif line.endswith(b'\n'):
                    line = line[:-1] + linesep
                self._file.write(line)
        else:
            raise TypeError('Invalid message type: %s' % type(message))
        stop = self._file.tell()
        return (start, stop)


class Message(email.message.Message):
    """Message with mailbox-format-specific properties."""

    def __init__(self, message=None):
        """Initialize a Message instance."""
        if isinstance(message, email.message.Message):
            self._become_message(copy.deepcopy(message))
            if isinstance(message, Message):
                message._explain_to(self)
        elif isinstance(message, bytes):
            self._become_message(email.message_from_bytes(message))
        elif isinstance(message, str):
            self._become_message(email.message_from_string(message))
        elif isinstance(message, io.TextIOWrapper):
            self._become_message(email.message_from_file(message))
        elif hasattr(message, "read"):
            self._become_message(email.message_from_binary_file(message))
        elif message is None:
            email.message.Message.__init__(self)
        else:
            raise TypeError('Invalid message type: %s' % type(message))

    def _become_message(self, message):
        """Assume the non-format-specific state of message."""
        type_specific = getattr(message, '_type_specific_attributes', [])
        for name in message.__dict__:
            if name not in type_specific:
                self.__dict__[name] = message.__dict__[name]

    def _explain_to(self, message):
        """Copy format-specific state to message insofar as possible."""
        if isinstance(message, Message):
            return  # There's nothing format-specific to explain.
        else:
            raise TypeError('Cannot convert to specified type')


class MaildirMessage(Message):
    """Message with Maildir-specific properties."""

    _type_specific_attributes = ['_subdir', '_info', '_date']

    def __init__(self, message=None):
        """Initialize a MaildirMessage instance."""
        self._subdir = 'new'
        self._info = ''
        self._date = time.time()
        Message.__init__(self, message)

    def get_subdir(self):
        """Return 'new' or 'cur'."""
        return self._subdir

    def set_subdir(self, subdir):
        """Set subdir to 'new' or 'cur'."""
        if subdir == 'new' or subdir == 'cur':
            self._subdir = subdir
        else:
            raise ValueError("subdir must be 'new' or 'cur': %s" % subdir)

    def get_flags(self):
        """Return as a string the flags that are set."""
        if self._info.startswith('2,'):
            return self._info[2:]
        else:
            return ''

    def set_flags(self, flags):
        """Set the given flags and unset all others."""
        self._info = '2,' + ''.join(sorted(flags))

    def add_flag(self, flag):
        """Set the given flag(s) without changing others."""
        self.set_flags(''.join(set(self.get_flags()) | set(flag)))

    def remove_flag(self, flag):
        """Unset the given string flag(s) without changing others."""
        if self.get_flags():
            self.set_flags(''.join(set(self.get_flags()) - set(flag)))

    def get_date(self):
        """Return delivery date of message, in seconds since the epoch."""
        return self._date

    def set_date(self, date):
        """Set delivery date of message, in seconds since the epoch."""
        try:
            self._date = float(date)
        except ValueError:
            raise TypeError("can't convert to float: %s" % date) from None

    def get_info(self):
        """Get the message's "info" as a string."""
        return self._info

    def set_info(self, info):
        """Set the message's "info" string."""
        if isinstance(info, str):
            self._info = info
        else:
            raise TypeError('info must be a string: %s' % type(info))

    def _explain_to(self, message):
        """Copy Maildir-specific state to message insofar as possible."""
        if isinstance(message, MaildirMessage):
            message.set_flags(self.get_flags())
            message.set_subdir(self.get_subdir())
            message.set_date(self.get_date())
        elif isinstance(message, _mboxMMDFMessage):
            flags = set(self.get_flags())
            if 'S' in flags:
                message.add_flag('R')
            if self.get_subdir() == 'cur':
                message.add_flag('O')
            if 'T' in flags:
                message.add_flag('D')
            if 'F' in flags:
                message.add_flag('F')
            if 'R' in flags:
                message.add_flag('A')
            message.set_from('MAILER-DAEMON', time.gmtime(self.get_date()))
        elif isinstance(message, MHMessage):
            flags = set(self.get_flags())
            if 'S' not in flags:
                message.add_sequence('unseen')
            if 'R' in flags:
                message.add_sequence('replied')
            if 'F' in flags:
                message.add_sequence('flagged')
        elif isinstance(message, BabylMessage):
            flags = set(self.get_flags())
            if 'S' not in flags:
                message.add_label('unseen')
            if 'T' in flags:
                message.add_label('deleted')
            if 'R' in flags:
                message.add_label('answered')
            if 'P' in flags:
                message.add_label('forwarded')
        elif isinstance(message, Message):
            pass
        else:
            raise TypeError('Cannot convert to specified type: %s' %
                            type(message))


class _mboxMMDFMessage(Message):
    """Message with mbox- or MMDF-specific properties."""

    _type_specific_attributes = ['_from']

    def __init__(self, message=None):
        """Initialize an mboxMMDFMessage instance."""
        self.set_from('MAILER-DAEMON', True)
        if isinstance(message, email.message.Message):
            unixfrom = message.get_unixfrom()
            if unixfrom is not None and unixfrom.startswith('From '):
                self.set_from(unixfrom[5:])
        Message.__init__(self, message)

    def get_from(self):
        """Return contents of "From " line."""
        return self._from

    def set_from(self, from_, time_=None):
        """Set "From " line, formatting and appending time_ if specified."""
        if time_ is not None:
            if time_ is True:
                time_ = time.gmtime()
            from_ += ' ' + time.asctime(time_)
        self._from = from_

    def get_flags(self):
        """Return as a string the flags that are set."""
        return self.get('Status', '') + self.get('X-Status', '')

    def set_flags(self, flags):
        """Set the given flags and unset all others."""
        flags = set(flags)
        status_flags, xstatus_flags = '', ''
        for flag in ('R', 'O'):
            if flag in flags:
                status_flags += flag
                flags.remove(flag)
        for flag in ('D', 'F', 'A'):
            if flag in flags:
                xstatus_flags += flag
                flags.remove(flag)
        xstatus_flags += ''.join(sorted(flags))
        try:
            self.replace_header('Status', status_flags)
        except KeyError:
            self.add_header('Status', status_flags)
        try:
            self.replace_header('X-Status', xstatus_flags)
        except KeyError:
            self.add_header('X-Status', xstatus_flags)

    def add_flag(self, flag):
        """Set the given flag(s) without changing others."""
        self.set_flags(''.join(set(self.get_flags()) | set(flag)))

    def remove_flag(self, flag):
        """Unset the given string flag(s) without changing others."""
        if 'Status' in self or 'X-Status' in self:
            self.set_flags(''.join(set(self.get_flags()) - set(flag)))

    def _explain_to(self, message):
        """Copy mbox- or MMDF-specific state to message insofar as possible."""
        if isinstance(message, MaildirMessage):
            flags = set(self.get_flags())
            if 'O' in flags:
                message.set_subdir('cur')
            if 'F' in flags:
                message.add_flag('F')
            if 'A' in flags:
                message.add_flag('R')
            if 'R' in flags:
                message.add_flag('S')
            if 'D' in flags:
                message.add_flag('T')
            del message['status']
            del message['x-status']
            maybe_date = ' '.join(self.get_from().split()[-5:])
            try:
                message.set_date(calendar.timegm(time.strptime(maybe_date,
                                                      '%a %b %d %H:%M:%S %Y')))
            except (ValueError, OverflowError):
                pass
        elif isinstance(message, _mboxMMDFMessage):
            message.set_flags(self.get_flags())
            message.set_from(self.get_from())
        elif isinstance(message, MHMessage):
            flags = set(self.get_flags())
            if 'R' not in flags:
                message.add_sequence('unseen')
            if 'A' in flags:
                message.add_sequence('replied')
            if 'F' in flags:
                message.add_sequence('flagged')
            del message['status']
            del message['x-status']
        elif isinstance(message, BabylMessage):
            flags = set(self.get_flags())
            if 'R' not in flags:
                message.add_label('unseen')
            if 'D' in flags:
                message.add_label('deleted')
            if 'A' in flags:
                message.add_label('answered')
            del message['status']
            del message['x-status']
        elif isinstance(message, Message):
            pass
        else:
            raise TypeError('Cannot convert to specified type: %s' %
                            type(message))


class mboxMessage(_mboxMMDFMessage):
    """Message with mbox-specific properties."""


class MHMessage(Message):
    """Message with MH-specific properties."""

    _type_specific_attributes = ['_sequences']

    def __init__(self, message=None):
        """Initialize an MHMessage instance."""
        self._sequences = []
        Message.__init__(self, message)

    def get_sequences(self):
        """Return a list of sequences that include the message."""
        return self._sequences[:]

    def set_sequences(self, sequences):
        """Set the list of sequences that include the message."""
        self._sequences = list(sequences)

    def add_sequence(self, sequence):
        """Add sequence to list of sequences including the message."""
        if isinstance(sequence, str):
            if not sequence in self._sequences:
                self._sequences.append(sequence)
        else:
            raise TypeError('sequence type must be str: %s' % type(sequence))

    def remove_sequence(self, sequence):
        """Remove sequence from the list of sequences including the message."""
        try:
            self._sequences.remove(sequence)
        except ValueError:
            pass

    def _explain_to(self, message):
        """Copy MH-specific state to message insofar as possible."""
        if isinstance(message, MaildirMessage):
            sequences = set(self.get_sequences())
            if 'unseen' in sequences:
                message.set_subdir('cur')
            else:
                message.set_subdir('cur')
                message.add_flag('S')
            if 'flagged' in sequences:
                message.add_flag('F')
            if 'replied' in sequences:
                message.add_flag('R')
        elif isinstance(message, _mboxMMDFMessage):
            sequences = set(self.get_sequences())
            if 'unseen' not in sequences:
                message.add_flag('RO')
            else:
                message.add_flag('O')
            if 'flagged' in sequences:
                message.add_flag('F')
            if 'replied' in sequences:
                message.add_flag('A')
        elif isinstance(message, MHMessage):
            for sequence in self.get_sequences():
                message.add_sequence(sequence)
        elif isinstance(message, BabylMessage):
            sequences = set(self.get_sequences())
            if 'unseen' in sequences:
                message.add_label('unseen')
            if 'replied' in sequences:
                message.add_label('answered')
        elif isinstance(message, Message):
            pass
        else:
            raise TypeError('Cannot convert to specified type: %s' %
                            type(message))


class BabylMessage(Message):
    """Message with Babyl-specific properties."""

    _type_specific_attributes = ['_labels', '_visible']

    def __init__(self, message=None):
        """Initialize a BabylMessage instance."""
        self._labels = []
        self._visible = Message()
        Message.__init__(self, message)

    def get_labels(self):
        """Return a list of labels on the message."""
        return self._labels[:]

    def set_labels(self, labels):
        """Set the list of labels on the message."""
        self._labels = list(labels)

    def add_label(self, label):
        """Add label to list of labels on the message."""
        if isinstance(label, str):
            if label not in self._labels:
                self._labels.append(label)
        else:
            raise TypeError('label must be a string: %s' % type(label))

    def remove_label(self, label):
        """Remove label from the list of labels on the message."""
        try:
            self._labels.remove(label)
        except ValueError:
            pass

    def get_visible(self):
        """Return a Message representation of visible headers."""
        return Message(self._visible)

    def set_visible(self, visible):
        """Set the Message representation of visible headers."""
        self._visible = Message(visible)

    def update_visible(self):
        """Update and/or sensibly generate a set of visible headers."""
        for header in self._visible.keys():
            if header in self:
                self._visible.replace_header(header, self[header])
            else:
                del self._visible[header]
        for header in ('Date', 'From', 'Reply-To', 'To', 'CC', 'Subject'):
            if header in self and header not in self._visible:
                self._visible[header] = self[header]

    def _explain_to(self, message):
        """Copy Babyl-specific state to message insofar as possible."""
        if isinstance(message, MaildirMessage):
            labels = set(self.get_labels())
            if 'unseen' in labels:
                message.set_subdir('cur')
            else:
                message.set_subdir('cur')
                message.add_flag('S')
            if 'forwarded' in labels or 'resent' in labels:
                message.add_flag('P')
            if 'answered' in labels:
                message.add_flag('R')
            if 'deleted' in labels:
                message.add_flag('T')
        elif isinstance(message, _mboxMMDFMessage):
            labels = set(self.get_labels())
            if 'unseen' not in labels:
                message.add_flag('RO')
            else:
                message.add_flag('O')
            if 'deleted' in labels:
                message.add_flag('D')
            if 'answered' in labels:
                message.add_flag('A')
        elif isinstance(message, MHMessage):
            labels = set(self.get_labels())
            if 'unseen' in labels:
                message.add_sequence('unseen')
            if 'answered' in labels:
                message.add_sequence('replied')
        elif isinstance(message, BabylMessage):
            message.set_visible(self.get_visible())
            for label in self.get_labels():
                message.add_label(label)
        elif isinstance(message, Message):
            pass
        else:
            raise TypeError('Cannot convert to specified type: %s' %
                            type(message))


class MMDFMessage(_mboxMMDFMessage):
    """Message with MMDF-specific properties."""


class _ProxyFile:
    """A read-only wrapper of a file."""

    def __init__(self, f, pos=None):
        """Initialize a _ProxyFile."""
        self._file = f
        if pos is None:
            self._pos = f.tell()
        else:
            self._pos = pos

    def read(self, size=None):
        """Read bytes."""
        return self._read(size, self._file.read)

    def read1(self, size=None):
        """Read bytes."""
        return self._read(size, self._file.read1)

    def readline(self, size=None):
        """Read a line."""
        return self._read(size, self._file.readline)

    def readlines(self, sizehint=None):
        """Read multiple lines."""
        result = []
        for line in self:
            result.append(line)
            if sizehint is not None:
                sizehint -= len(line)
                if sizehint <= 0:
                    break
        return result

    def __iter__(self):
        """Iterate over lines."""
        while line := self.readline():
            yield line

    def tell(self):
        """Return the position."""
        return self._pos

    def seek(self, offset, whence=0):
        """Change position."""
        if whence == 1:
            self._file.seek(self._pos)
        self._file.seek(offset, whence)
        self._pos = self._file.tell()

    def close(self):
        """Close the file."""
        if hasattr(self, '_file'):
            try:
                if hasattr(self._file, 'close'):
                    self._file.close()
            finally:
                del self._file

    def _read(self, size, read_method):
        """Read size bytes using read_method."""
        if size is None:
            size = -1
        self._file.seek(self._pos)
        result = read_method(size)
        self._pos = self._file.tell()
        return result

    def __enter__(self):
        """Context management protocol support."""
        return self

    def __exit__(self, *exc):
        self.close()

    def readable(self):
        return self._file.readable()

    def writable(self):
        return self._file.writable()

    def seekable(self):
        return self._file.seekable()

    def flush(self):
        return self._file.flush()

    @property
    def closed(self):
        if not hasattr(self, '_file'):
            return True
        if not hasattr(self._file, 'closed'):
            return False
        return self._file.closed

    __class_getitem__ = classmethod(GenericAlias)


class _PartialFile(_ProxyFile):
    """A read-only wrapper of part of a file."""

    def __init__(self, f, start=None, stop=None):
        """Initialize a _PartialFile."""
        _ProxyFile.__init__(self, f, start)
        self._start = start
        self._stop = stop

    def tell(self):
        """Return the position with respect to start."""
        return _ProxyFile.tell(self) - self._start

    def seek(self, offset, whence=0):
        """Change position, possibly with respect to start or stop."""
        if whence == 0:
            self._pos = self._start
            whence = 1
        elif whence == 2:
            self._pos = self._stop
            whence = 1
        _ProxyFile.seek(self, offset, whence)

    def _read(self, size, read_method):
        """Read size bytes using read_method, honoring start and stop."""
        remaining = self._stop - self._pos
        if remaining <= 0:
            return b''
        if size is None or size < 0 or size > remaining:
            size = remaining
        return _ProxyFile._read(self, size, read_method)

    def close(self):
        # do *not* close the underlying file object for partial files,
        # since it's global to the mailbox object
        if hasattr(self, '_file'):
            del self._file


def _lock_file(f, dotlock=True):
    """Lock file f using lockf and dot locking."""
    dotlock_done = False
    try:
        if fcntl:
            try:
                fcntl.lockf(f, fcntl.LOCK_EX | fcntl.LOCK_NB)
            except OSError as e:
                if e.errno in (errno.EAGAIN, errno.EACCES, errno.EROFS):
                    raise ExternalClashError('lockf: lock unavailable: %s' %
                                             f.name)
                else:
                    raise
        if dotlock:
            try:
                pre_lock = _create_temporary(f.name + '.lock')
                pre_lock.close()
            except OSError as e:
                if e.errno in (errno.EACCES, errno.EROFS):
                    return  # Without write access, just skip dotlocking.
                else:
                    raise
            try:
                try:
                    os.link(pre_lock.name, f.name + '.lock')
                    dotlock_done = True
                except (AttributeError, PermissionError):
                    os.rename(pre_lock.name, f.name + '.lock')
                    dotlock_done = True
                else:
                    os.unlink(pre_lock.name)
            except FileExistsError:
                os.remove(pre_lock.name)
                raise ExternalClashError('dot lock unavailable: %s' %
                                         f.name)
    except:
        if fcntl:
            fcntl.lockf(f, fcntl.LOCK_UN)
        if dotlock_done:
            os.remove(f.name + '.lock')
        raise

def _unlock_file(f):
    """Unlock file f using lockf and dot locking."""
    if fcntl:
        fcntl.lockf(f, fcntl.LOCK_UN)
    if os.path.exists(f.name + '.lock'):
        os.remove(f.name + '.lock')

def _create_carefully(path):
    """Create a file if it doesn't exist and open for reading and writing."""
    fd = os.open(path, os.O_CREAT | os.O_EXCL | os.O_RDWR, 0o666)
    try:
        return open(path, 'rb+')
    finally:
        os.close(fd)

def _create_temporary(path):
    """Create a temp file based on path and open for reading and writing."""
    return _create_carefully('%s.%s.%s.%s' % (path, int(time.time()),
                                              socket.gethostname(),
                                              os.getpid()))

def _sync_flush(f):
    """Ensure changes to file f are physically on disk."""
    f.flush()
    if hasattr(os, 'fsync'):
        os.fsync(f.fileno())

def _sync_close(f):
    """Close file f, ensuring all changes are physically on disk."""
    _sync_flush(f)
    f.close()


class Error(Exception):
    """Raised for module-specific errors."""

class NoSuchMailboxError(Error):
    """The specified mailbox does not exist and won't be created."""

class NotEmptyError(Error):
    """The specified mailbox is not empty and deletion was requested."""

class ExternalClashError(Error):
    """Another process caused an action to fail."""

class FormatError(Error):
    """A file appears to have an invalid format."""
```
