## Supplementary software v0.2.1 for "Virtual control arms for paediatric myopia trials: external validation of axial-elongation models": mimetypes.py

```
"""Guess the MIME type of a file.

This module defines two useful functions:

guess_type(url, strict=True) -- guess the MIME type and encoding of a URL.

guess_extension(type, strict=True) -- guess the extension for a given MIME type.

It also contains the following, for tuning the behavior:

Data:

knownfiles -- list of files to parse
inited -- flag set when init() has been called
suffix_map -- dictionary mapping suffixes to suffixes
encodings_map -- dictionary mapping suffixes to encodings
types_map -- dictionary mapping suffixes to types

Functions:

init([files]) -- parse a list of files, default knownfiles (on Windows, the
  default values are taken from the registry)
read_mime_types(file) -- parse one file, return a dictionary or None
"""

import os
import sys
import posixpath
import urllib.parse

try:
    from _winapi import _mimetypes_read_windows_registry
except ImportError:
    _mimetypes_read_windows_registry = None

try:
    import winreg as _winreg
except ImportError:
    _winreg = None

__all__ = [
    "knownfiles", "inited", "MimeTypes",
    "guess_type", "guess_file_type", "guess_all_extensions", "guess_extension",
    "add_type", "init", "read_mime_types",
    "suffix_map", "encodings_map", "types_map", "common_types"
]

knownfiles = [
    "/etc/mime.types",
    "/etc/httpd/mime.types",                    # Mac OS X
    "/etc/httpd/conf/mime.types",               # Apache
    "/etc/apache/mime.types",                   # Apache 1
    "/etc/apache2/mime.types",                  # Apache 2
    "/usr/local/etc/httpd/conf/mime.types",
    "/usr/local/lib/netscape/mime.types",
    "/usr/local/etc/httpd/conf/mime.types",     # Apache 1.2
    "/usr/local/etc/mime.types",                # Apache 1.3
    ]

inited = False
_db = None


class MimeTypes:
    """MIME-types datastore.

    This datastore can handle information from mime.types-style files
    and supports basic determination of MIME type from a filename or
    URL, and can guess a reasonable extension given a MIME type.
    """

    def __init__(self, filenames=(), strict=True):
        if not inited:
            init()
        self.encodings_map = _encodings_map_default.copy()
        self.suffix_map = _suffix_map_default.copy()
        self.types_map = ({}, {}) # dict for (non-strict, strict)
        self.types_map_inv = ({}, {})
        for (ext, type) in _types_map_default.items():
            self.add_type(type, ext, True)
        for (ext, type) in _common_types_default.items():
            self.add_type(type, ext, False)
        for name in filenames:
            self.read(name, strict)

    def add_type(self, type, ext, strict=True):
        """Add a mapping between a type and an extension.

        When the extension is already known, the new
        type will replace the old one. When the type
        is already known the extension will be added
        to the list of known extensions.

        If strict is true, information will be added to
        list of standard types, else to the list of non-standard
        types.
        """
        self.types_map[strict][ext] = type
        exts = self.types_map_inv[strict].setdefault(type, [])
        if ext not in exts:
            exts.append(ext)

    def guess_type(self, url, strict=True):
        """Guess the type of a file which is either a URL or a path-like object.

        Return value is a tuple (type, encoding) where type is None if
        the type can't be guessed (no or unknown suffix) or a string
        of the form type/subtype, usable for a MIME Content-type
        header; and encoding is None for no encoding or the name of
        the program used to encode (e.g. compress or gzip).  The
        mappings are table driven.  Encoding suffixes are case
        sensitive; type suffixes are first tried case sensitive, then
        case insensitive.

        The suffixes .tgz, .taz and .tz (case sensitive!) are all
        mapped to '.tar.gz'.  (This is table-driven too, using the
        dictionary suffix_map.)

        Optional `strict' argument when False adds a bunch of commonly found,
        but non-standard types.
        """
        # TODO: Deprecate accepting file paths (in particular path-like objects).
        url = os.fspath(url)
        p = urllib.parse.urlparse(url)
        if p.scheme and len(p.scheme) > 1:
            scheme = p.scheme
            url = p.path
        else:
            return self.guess_file_type(url, strict=strict)
        if scheme == 'data':
            # syntax of data URLs:
            # dataurl   := "data:" [ mediatype ] [ ";base64" ] "," data
            # mediatype := [ type "/" subtype ] *( ";" parameter )
            # data      := *urlchar
            # parameter := attribute "=" value
            # type/subtype defaults to "text/plain"
            comma = url.find(',')
            if comma < 0:
                # bad data URL
                return None, None
            semi = url.find(';', 0, comma)
            if semi >= 0:
                type = url[:semi]
            else:
                type = url[:comma]
            if '=' in type or '/' not in type:
                type = 'text/plain'
            return type, None           # never compressed, so encoding is None
        return self._guess_file_type(url, strict, posixpath.splitext)

    def guess_file_type(self, path, *, strict=True):
        """Guess the type of a file based on its path.

        Similar to guess_type(), but takes file path istead of URL.
        """
        path = os.fsdecode(path)
        path = os.path.splitdrive(path)[1]
        return self._guess_file_type(path, strict, os.path.splitext)

    def _guess_file_type(self, path, strict, splitext):
        base, ext = splitext(path)
        while (ext_lower := ext.lower()) in self.suffix_map:
            base, ext = splitext(base + self.suffix_map[ext_lower])
        # encodings_map is case sensitive
        if ext in self.encodings_map:
            encoding = self.encodings_map[ext]
            base, ext = splitext(base)
        else:
            encoding = None
        ext = ext.lower()
        types_map = self.types_map[True]
        if ext in types_map:
            return types_map[ext], encoding
        elif strict:
            return None, encoding
        types_map = self.types_map[False]
        if ext in types_map:
            return types_map[ext], encoding
        else:
            return None, encoding

    def guess_all_extensions(self, type, strict=True):
        """Guess the extensions for a file based on its MIME type.

        Return value is a list of strings giving the possible filename
        extensions, including the leading dot ('.').  The extension is not
        guaranteed to have been associated with any particular data stream,
        but would be mapped to the MIME type `type' by guess_type().

        Optional `strict' argument when false adds a bunch of commonly found,
        but non-standard types.
        """
        type = type.lower()
        extensions = list(self.types_map_inv[True].get(type, []))
        if not strict:
            for ext in self.types_map_inv[False].get(type, []):
                if ext not in extensions:
                    extensions.append(ext)
        return extensions

    def guess_extension(self, type, strict=True):
        """Guess the extension for a file based on its MIME type.

        Return value is a string giving a filename extension,
        including the leading dot ('.').  The extension is not
        guaranteed to have been associated with any particular data
        stream, but would be mapped to the MIME type `type' by
        guess_type().  If no extension can be guessed for `type', None
        is returned.

        Optional `strict' argument when false adds a bunch of commonly found,
        but non-standard types.
        """
        extensions = self.guess_all_extensions(type, strict)
        if not extensions:
            return None
        return extensions[0]

    def read(self, filename, strict=True):
        """
        Read a single mime.types-format file, specified by pathname.

        If strict is true, information will be added to
        list of standard types, else to the list of non-standard
        types.
        """
        with open(filename, encoding='utf-8') as fp:
            self.readfp(fp, strict)

    def readfp(self, fp, strict=True):
        """
        Read a single mime.types-format file.

        If strict is true, information will be added to
        list of standard types, else to the list of non-standard
        types.
        """
        while line := fp.readline():
            words = line.split()
            for i in range(len(words)):
                if words[i][0] == '#':
                    del words[i:]
                    break
            if not words:
                continue
            type, suffixes = words[0], words[1:]
            for suff in suffixes:
                self.add_type(type, '.' + suff, strict)

    def read_windows_registry(self, strict=True):
        """
        Load the MIME types database from Windows registry.

        If strict is true, information will be added to
        list of standard types, else to the list of non-standard
        types.
        """

        if not _mimetypes_read_windows_registry and not _winreg:
            return

        add_type = self.add_type
        if strict:
            add_type = lambda type, ext: self.add_type(type, ext, True)

        # Accelerated function if it is available
        if _mimetypes_read_windows_registry:
            _mimetypes_read_windows_registry(add_type)
        elif _winreg:
            self._read_windows_registry(add_type)

    @classmethod
    def _read_windows_registry(cls, add_type):
        def enum_types(mimedb):
            i = 0
            while True:
                try:
                    ctype = _winreg.EnumKey(mimedb, i)
                except OSError:
                    break
                else:
                    if '\0' not in ctype:
                        yield ctype
                i += 1

        with _winreg.OpenKey(_winreg.HKEY_CLASSES_ROOT, '') as hkcr:
            for subkeyname in enum_types(hkcr):
                try:
                    with _winreg.OpenKey(hkcr, subkeyname) as subkey:
                        # Only check file extensions
                        if not subkeyname.startswith("."):
                            continue
                        # raises OSError if no 'Content Type' value
                        mimetype, datatype = _winreg.QueryValueEx(
                            subkey, 'Content Type')
                        if datatype != _winreg.REG_SZ:
                            continue
                        add_type(mimetype, subkeyname)
                except OSError:
                    continue

def guess_type(url, strict=True):
    """Guess the type of a file based on its URL.

    Return value is a tuple (type, encoding) where type is None if the
    type can't be guessed (no or unknown suffix) or a string of the
    form type/subtype, usable for a MIME Content-type header; and
    encoding is None for no encoding or the name of the program used
    to encode (e.g. compress or gzip).  The mappings are table
    driven.  Encoding suffixes are case sensitive; type suffixes are
    first tried case sensitive, then case insensitive.

    The suffixes .tgz, .taz and .tz (case sensitive!) are all mapped
    to ".tar.gz".  (This is table-driven too, using the dictionary
    suffix_map).

    Optional `strict' argument when false adds a bunch of commonly found, but
    non-standard types.
    """
    if _db is None:
        init()
    return _db.guess_type(url, strict)


def guess_file_type(path, *, strict=True):
    """Guess the type of a file based on its path.

    Similar to guess_type(), but takes file path istead of URL.
    """
    if _db is None:
        init()
    return _db.guess_file_type(path, strict=strict)


def guess_all_extensions(type, strict=True):
    """Guess the extensions for a file based on its MIME type.

    Return value is a list of strings giving the possible filename
    extensions, including the leading dot ('.').  The extension is not
    guaranteed to have been associated with any particular data
    stream, but would be mapped to the MIME type `type' by
    guess_type().  If no extension can be guessed for `type', None
    is returned.

    Optional `strict' argument when false adds a bunch of commonly found,
    but non-standard types.
    """
    if _db is None:
        init()
    return _db.guess_all_extensions(type, strict)

def guess_extension(type, strict=True):
    """Guess the extension for a file based on its MIME type.

    Return value is a string giving a filename extension, including the
    leading dot ('.').  The extension is not guaranteed to have been
    associated with any particular data stream, but would be mapped to the
    MIME type `type' by guess_type().  If no extension can be guessed for
    `type', None is returned.

    Optional `strict' argument when false adds a bunch of commonly found,
    but non-standard types.
    """
    if _db is None:
        init()
    return _db.guess_extension(type, strict)

def add_type(type, ext, strict=True):
    """Add a mapping between a type and an extension.

    When the extension is already known, the new
    type will replace the old one. When the type
    is already known the extension will be added
    to the list of known extensions.

    If strict is true, information will be added to
    list of standard types, else to the list of non-standard
    types.
    """
    if _db is None:
        init()
    return _db.add_type(type, ext, strict)


def init(files=None):
    global suffix_map, types_map, encodings_map, common_types
    global inited, _db
    inited = True    # so that MimeTypes.__init__() doesn't call us again

    if files is None or _db is None:
        db = MimeTypes()
        # Quick return if not supported
        db.read_windows_registry()

        if files is None:
            files = knownfiles
        else:
            files = knownfiles + list(files)
    else:
        db = _db

    for file in files:
        if os.path.isfile(file):
            db.read(file)
    encodings_map = db.encodings_map
    suffix_map = db.suffix_map
    types_map = db.types_map[True]
    common_types = db.types_map[False]
    # Make the DB a global variable now that it is fully initialized
    _db = db


def read_mime_types(file):
    try:
        f = open(file, encoding='utf-8')
    except OSError:
        return None
    with f:
        db = MimeTypes()
        db.readfp(f, True)
        return db.types_map[True]


def _default_mime_types():
    global suffix_map, _suffix_map_default
    global encodings_map, _encodings_map_default
    global types_map, _types_map_default
    global common_types, _common_types_default

    suffix_map = _suffix_map_default = {
        '.svgz': '.svg.gz',
        '.tgz': '.tar.gz',
        '.taz': '.tar.gz',
        '.tz': '.tar.gz',
        '.tbz2': '.tar.bz2',
        '.txz': '.tar.xz',
        }

    encodings_map = _encodings_map_default = {
        '.gz': 'gzip',
        '.Z': 'compress',
        '.bz2': 'bzip2',
        '.xz': 'xz',
        '.br': 'br',
        }

    # Before adding new types, make sure they are either registered with IANA,
    # at http://www.iana.org/assignments/media-types
    # or extensions, i.e. using the x- prefix

    # If you add to these, please keep them sorted by mime type.
    # Make sure the entry with the preferred file extension for a particular mime type
    # appears before any others of the same mimetype.
    types_map = _types_map_default = {
        '.js'     : 'text/javascript',
        '.mjs'    : 'text/javascript',
        '.json'   : 'application/json',
        '.webmanifest': 'application/manifest+json',
        '.doc'    : 'application/msword',
        '.dot'    : 'application/msword',
        '.wiz'    : 'application/msword',
        '.nq'     : 'application/n-quads',
        '.nt'     : 'application/n-triples',
        '.bin'    : 'application/octet-stream',
        '.a'      : 'application/octet-stream',
        '.dll'    : 'application/octet-stream',
        '.exe'    : 'application/octet-stream',
        '.o'      : 'application/octet-stream',
        '.obj'    : 'application/octet-stream',
        '.so'     : 'application/octet-stream',
        '.oda'    : 'application/oda',
        '.pdf'    : 'application/pdf',
        '.p7c'    : 'application/pkcs7-mime',
        '.ps'     : 'application/postscript',
        '.ai'     : 'application/postscript',
        '.eps'    : 'application/postscript',
        '.trig'   : 'application/trig',
        '.m3u'    : 'application/vnd.apple.mpegurl',
        '.m3u8'   : 'application/vnd.apple.mpegurl',
        '.xls'    : 'application/vnd.ms-excel',
        '.xlb'    : 'application/vnd.ms-excel',
        '.ppt'    : 'application/vnd.ms-powerpoint',
        '.pot'    : 'application/vnd.ms-powerpoint',
        '.ppa'    : 'application/vnd.ms-powerpoint',
        '.pps'    : 'application/vnd.ms-powerpoint',
        '.pwz'    : 'application/vnd.ms-powerpoint',
        '.wasm'   : 'application/wasm',
        '.bcpio'  : 'application/x-bcpio',
        '.cpio'   : 'application/x-cpio',
        '.csh'    : 'application/x-csh',
        '.dvi'    : 'application/x-dvi',
        '.gtar'   : 'application/x-gtar',
        '.hdf'    : 'application/x-hdf',
        '.h5'     : 'application/x-hdf5',
        '.latex'  : 'application/x-latex',
        '.mif'    : 'application/x-mif',
        '.cdf'    : 'application/x-netcdf',
        '.nc'     : 'application/x-netcdf',
        '.p12'    : 'application/x-pkcs12',
        '.pfx'    : 'application/x-pkcs12',
        '.ram'    : 'application/x-pn-realaudio',
        '.pyc'    : 'application/x-python-code',
        '.pyo'    : 'application/x-python-code',
        '.sh'     : 'application/x-sh',
        '.shar'   : 'application/x-shar',
        '.swf'    : 'application/x-shockwave-flash',
        '.sv4cpio': 'application/x-sv4cpio',
        '.sv4crc' : 'application/x-sv4crc',
        '.tar'    : 'application/x-tar',
        '.tcl'    : 'application/x-tcl',
        '.tex'    : 'application/x-tex',
        '.texi'   : 'application/x-texinfo',
        '.texinfo': 'application/x-texinfo',
        '.roff'   : 'application/x-troff',
        '.t'      : 'application/x-troff',
        '.tr'     : 'application/x-troff',
        '.man'    : 'application/x-troff-man',
        '.me'     : 'application/x-troff-me',
        '.ms'     : 'application/x-troff-ms',
        '.ustar'  : 'application/x-ustar',
        '.src'    : 'application/x-wais-source',
        '.xsl'    : 'application/xml',
        '.rdf'    : 'application/xml',
        '.wsdl'   : 'application/xml',
        '.xpdl'   : 'application/xml',
        '.zip'    : 'application/zip',
        '.3gp'    : 'audio/3gpp',
        '.3gpp'   : 'audio/3gpp',
        '.3g2'    : 'audio/3gpp2',
        '.3gpp2'  : 'audio/3gpp2',
        '.aac'    : 'audio/aac',
        '.adts'   : 'audio/aac',
        '.loas'   : 'audio/aac',
        '.ass'    : 'audio/aac',
        '.au'     : 'audio/basic',
        '.snd'    : 'audio/basic',
        '.mp3'    : 'audio/mpeg',
        '.mp2'    : 'audio/mpeg',
        '.opus'   : 'audio/opus',
        '.aif'    : 'audio/x-aiff',
        '.aifc'   : 'audio/x-aiff',
        '.aiff'   : 'audio/x-aiff',
        '.ra'     : 'audio/x-pn-realaudio',
        '.wav'    : 'audio/x-wav',
        '.avif'   : 'image/avif',
        '.bmp'    : 'image/bmp',
        '.gif'    : 'image/gif',
        '.ief'    : 'image/ief',
        '.jpg'    : 'image/jpeg',
        '.jpe'    : 'image/jpeg',
        '.jpeg'   : 'image/jpeg',
        '.heic'   : 'image/heic',
        '.heif'   : 'image/heif',
        '.png'    : 'image/png',
        '.svg'    : 'image/svg+xml',
        '.tiff'   : 'image/tiff',
        '.tif'    : 'image/tiff',
        '.ico'    : 'image/vnd.microsoft.icon',
        '.webp'   : 'image/webp',
        '.ras'    : 'image/x-cmu-raster',
        '.pnm'    : 'image/x-portable-anymap',
        '.pbm'    : 'image/x-portable-bitmap',
        '.pgm'    : 'image/x-portable-graymap',
        '.ppm'    : 'image/x-portable-pixmap',
        '.rgb'    : 'image/x-rgb',
        '.xbm'    : 'image/x-xbitmap',
        '.xpm'    : 'image/x-xpixmap',
        '.xwd'    : 'image/x-xwindowdump',
        '.eml'    : 'message/rfc822',
        '.mht'    : 'message/rfc822',
        '.mhtml'  : 'message/rfc822',
        '.nws'    : 'message/rfc822',
        '.css'    : 'text/css',
        '.csv'    : 'text/csv',
        '.html'   : 'text/html',
        '.htm'    : 'text/html',
        '.md'     : 'text/markdown',
        '.markdown': 'text/markdown',
        '.n3'     : 'text/n3',
        '.txt'    : 'text/plain',
        '.bat'    : 'text/plain',
        '.c'      : 'text/plain',
        '.h'      : 'text/plain',
        '.ksh'    : 'text/plain',
        '.pl'     : 'text/plain',
        '.srt'    : 'text/plain',
        '.rtx'    : 'text/richtext',
        '.rtf'    : 'text/rtf',
        '.tsv'    : 'text/tab-separated-values',
        '.vtt'    : 'text/vtt',
        '.py'     : 'text/x-python',
        '.rst'    : 'text/x-rst',
        '.etx'    : 'text/x-setext',
        '.sgm'    : 'text/x-sgml',
        '.sgml'   : 'text/x-sgml',
        '.vcf'    : 'text/x-vcard',
        '.xml'    : 'text/xml',
        '.mp4'    : 'video/mp4',
        '.mpeg'   : 'video/mpeg',
        '.m1v'    : 'video/mpeg',
        '.mpa'    : 'video/mpeg',
        '.mpe'    : 'video/mpeg',
        '.mpg'    : 'video/mpeg',
        '.mov'    : 'video/quicktime',
        '.qt'     : 'video/quicktime',
        '.webm'   : 'video/webm',
        '.avi'    : 'video/x-msvideo',
        '.movie'  : 'video/x-sgi-movie',
        }

    # These are non-standard types, commonly found in the wild.  They will
    # only match if strict=0 flag is given to the API methods.

    # Please sort these too
    common_types = _common_types_default = {
        '.rtf' : 'application/rtf',
        '.midi': 'audio/midi',
        '.mid' : 'audio/midi',
        '.jpg' : 'image/jpg',
        '.pict': 'image/pict',
        '.pct' : 'image/pict',
        '.pic' : 'image/pict',
        '.xul' : 'text/xul',
        }


_default_mime_types()


def _main():
    import getopt

    USAGE = """\
Usage: mimetypes.py [options] type

Options:
    --help / -h       -- print this message and exit
    --lenient / -l    -- additionally search of some common, but non-standard
                         types.
    --extension / -e  -- guess extension instead of type

More than one type argument may be given.
"""

    def usage(code, msg=''):
        print(USAGE)
        if msg: print(msg)
        sys.exit(code)

    try:
        opts, args = getopt.getopt(sys.argv[1:], 'hle',
                                   ['help', 'lenient', 'extension'])
    except getopt.error as msg:
        usage(1, msg)

    strict = 1
    extension = 0
    for opt, arg in opts:
        if opt in ('-h', '--help'):
            usage(0)
        elif opt in ('-l', '--lenient'):
            strict = 0
        elif opt in ('-e', '--extension'):
            extension = 1
    for gtype in args:
        if extension:
            guess = guess_extension(gtype, strict)
            if not guess: print("I don't know anything about type", gtype)
            else: print(guess)
        else:
            guess, encoding = guess_type(gtype, strict)
            if not guess: print("I don't know anything about type", gtype)
            else: print('type:', guess, 'encoding:', encoding)


if __name__ == '__main__':
    _main()
```
