## Supplementary software v0.2.1 for "Virtual control arms for paediatric myopia trials: external validation of axial-elongation models": modulefinder.py

```
"""Find modules used by a script, using introspection."""

import dis
import importlib._bootstrap_external
import importlib.machinery
import marshal
import os
import io
import sys

# Old imp constants:

_SEARCH_ERROR = 0
_PY_SOURCE = 1
_PY_COMPILED = 2
_C_EXTENSION = 3
_PKG_DIRECTORY = 5
_C_BUILTIN = 6
_PY_FROZEN = 7

# Modulefinder does a good job at simulating Python's, but it can not
# handle __path__ modifications packages make at runtime.  Therefore there
# is a mechanism whereby you can register extra paths in this map for a
# package, and it will be honored.

# Note this is a mapping is lists of paths.
packagePathMap = {}

# A Public interface
def AddPackagePath(packagename, path):
    packagePathMap.setdefault(packagename, []).append(path)

replacePackageMap = {}

# This ReplacePackage mechanism allows modulefinder to work around
# situations in which a package injects itself under the name
# of another package into sys.modules at runtime by calling
# ReplacePackage("real_package_name", "faked_package_name")
# before running ModuleFinder.

def ReplacePackage(oldname, newname):
    replacePackageMap[oldname] = newname


def _find_module(name, path=None):
    """An importlib reimplementation of imp.find_module (for our purposes)."""

    # It's necessary to clear the caches for our Finder first, in case any
    # modules are being added/deleted/modified at runtime. In particular,
    # test_modulefinder.py changes file tree contents in a cache-breaking way:

    importlib.machinery.PathFinder.invalidate_caches()

    spec = importlib.machinery.PathFinder.find_spec(name, path)

    if spec is None:
        raise ImportError("No module named {name!r}".format(name=name), name=name)

    # Some special cases:

    if spec.loader is importlib.machinery.BuiltinImporter:
        return None, None, ("", "", _C_BUILTIN)

    if spec.loader is importlib.machinery.FrozenImporter:
        return None, None, ("", "", _PY_FROZEN)

    file_path = spec.origin

    if spec.loader.is_package(name):
        return None, os.path.dirname(file_path), ("", "", _PKG_DIRECTORY)

    if isinstance(spec.loader, importlib.machinery.SourceFileLoader):
        kind = _PY_SOURCE

    elif isinstance(
        spec.loader, (
            importlib.machinery.ExtensionFileLoader,
            importlib.machinery.AppleFrameworkLoader,
        )
    ):
        kind = _C_EXTENSION

    elif isinstance(spec.loader, importlib.machinery.SourcelessFileLoader):
        kind = _PY_COMPILED

    else:  # Should never happen.
        return None, None, ("", "", _SEARCH_ERROR)

    file = io.open_code(file_path)
    suffix = os.path.splitext(file_path)[-1]

    return file, file_path, (suffix, "rb", kind)


class Module:

    def __init__(self, name, file=None, path=None):
        self.__name__ = name
        self.__file__ = file
        self.__path__ = path
        self.__code__ = None
        # The set of global names that are assigned to in the module.
        # This includes those names imported through starimports of
        # Python modules.
        self.globalnames = {}
        # The set of starimports this module did that could not be
        # resolved, ie. a starimport from a non-Python module.
        self.starimports = {}

    def __repr__(self):
        s = "Module(%r" % (self.__name__,)
        if self.__file__ is not None:
            s = s + ", %r" % (self.__file__,)
        if self.__path__ is not None:
            s = s + ", %r" % (self.__path__,)
        s = s + ")"
        return s

class ModuleFinder:

    def __init__(self, path=None, debug=0, excludes=None, replace_paths=None):
        if path is None:
            path = sys.path
        self.path = path
        self.modules = {}
        self.badmodules = {}
        self.debug = debug
        self.indent = 0
        self.excludes = excludes if excludes is not None else []
        self.replace_paths = replace_paths if replace_paths is not None else []
        self.processed_paths = []   # Used in debugging only

    def msg(self, level, str, *args):
        if level <= self.debug:
            for i in range(self.indent):
                print("   ", end=' ')
            print(str, end=' ')
            for arg in args:
                print(repr(arg), end=' ')
            print()

    def msgin(self, *args):
        level = args[0]
        if level <= self.debug:
            self.indent = self.indent + 1
            self.msg(*args)

    def msgout(self, *args):
        level = args[0]
        if level <= self.debug:
            self.indent = self.indent - 1
            self.msg(*args)

    def run_script(self, pathname):
        self.msg(2, "run_script", pathname)
        with io.open_code(pathname) as fp:
            stuff = ("", "rb", _PY_SOURCE)
            self.load_module('__main__', fp, pathname, stuff)

    def load_file(self, pathname):
        dir, name = os.path.split(pathname)
        name, ext = os.path.splitext(name)
        with io.open_code(pathname) as fp:
            stuff = (ext, "rb", _PY_SOURCE)
            self.load_module(name, fp, pathname, stuff)

    def import_hook(self, name, caller=None, fromlist=None, level=-1):
        self.msg(3, "import_hook", name, caller, fromlist, level)
        parent = self.determine_parent(caller, level=level)
        q, tail = self.find_head_package(parent, name)
        m = self.load_tail(q, tail)
        if not fromlist:
            return q
        if m.__path__:
            self.ensure_fromlist(m, fromlist)
        return None

    def determine_parent(self, caller, level=-1):
        self.msgin(4, "determine_parent", caller, level)
        if not caller or level == 0:
            self.msgout(4, "determine_parent -> None")
            return None
        pname = caller.__name__
        if level >= 1: # relative import
            if caller.__path__:
                level -= 1
            if level == 0:
                parent = self.modules[pname]
                assert parent is caller
                self.msgout(4, "determine_parent ->", parent)
                return parent
            if pname.count(".") < level:
                raise ImportError("relative importpath too deep")
            pname = ".".join(pname.split(".")[:-level])
            parent = self.modules[pname]
            self.msgout(4, "determine_parent ->", parent)
            return parent
        if caller.__path__:
            parent = self.modules[pname]
            assert caller is parent
            self.msgout(4, "determine_parent ->", parent)
            return parent
        if '.' in pname:
            i = pname.rfind('.')
            pname = pname[:i]
            parent = self.modules[pname]
            assert parent.__name__ == pname
            self.msgout(4, "determine_parent ->", parent)
            return parent
        self.msgout(4, "determine_parent -> None")
        return None

    def find_head_package(self, parent, name):
        self.msgin(4, "find_head_package", parent, name)
        if '.' in name:
            i = name.find('.')
            head = name[:i]
            tail = name[i+1:]
        else:
            head = name
            tail = ""
        if parent:
            qname = "%s.%s" % (parent.__name__, head)
        else:
            qname = head
        q = self.import_module(head, qname, parent)
        if q:
            self.msgout(4, "find_head_package ->", (q, tail))
            return q, tail
        if parent:
            qname = head
            parent = None
            q = self.import_module(head, qname, parent)
            if q:
                self.msgout(4, "find_head_package ->", (q, tail))
                return q, tail
        self.msgout(4, "raise ImportError: No module named", qname)
        raise ImportError("No module named " + qname)

    def load_tail(self, q, tail):
        self.msgin(4, "load_tail", q, tail)
        m = q
        while tail:
            i = tail.find('.')
            if i < 0: i = len(tail)
            head, tail = tail[:i], tail[i+1:]
            mname = "%s.%s" % (m.__name__, head)
            m = self.import_module(head, mname, m)
            if not m:
                self.msgout(4, "raise ImportError: No module named", mname)
                raise ImportError("No module named " + mname)
        self.msgout(4, "load_tail ->", m)
        return m

    def ensure_fromlist(self, m, fromlist, recursive=0):
        self.msg(4, "ensure_fromlist", m, fromlist, recursive)
        for sub in fromlist:
            if sub == "*":
                if not recursive:
                    all = self.find_all_submodules(m)
                    if all:
                        self.ensure_fromlist(m, all, 1)
            elif not hasattr(m, sub):
                subname = "%s.%s" % (m.__name__, sub)
                submod = self.import_module(sub, subname, m)
                if not submod:
                    raise ImportError("No module named " + subname)

    def find_all_submodules(self, m):
        if not m.__path__:
            return
        modules = {}
        # 'suffixes' used to be a list hardcoded to [".py", ".pyc"].
        # But we must also collect Python extension modules - although
        # we cannot separate normal dlls from Python extensions.
        suffixes = []
        suffixes += importlib.machinery.EXTENSION_SUFFIXES[:]
        suffixes += importlib.machinery.SOURCE_SUFFIXES[:]
        suffixes += importlib.machinery.BYTECODE_SUFFIXES[:]
        for dir in m.__path__:
            try:
                names = os.listdir(dir)
            except OSError:
                self.msg(2, "can't list directory", dir)
                continue
            for name in names:
                mod = None
                for suff in suffixes:
                    n = len(suff)
                    if name[-n:] == suff:
                        mod = name[:-n]
                        break
                if mod and mod != "__init__":
                    modules[mod] = mod
        return modules.keys()

    def import_module(self, partname, fqname, parent):
        self.msgin(3, "import_module", partname, fqname, parent)
        try:
            m = self.modules[fqname]
        except KeyError:
            pass
        else:
            self.msgout(3, "import_module ->", m)
            return m
        if fqname in self.badmodules:
            self.msgout(3, "import_module -> None")
            return None
        if parent and parent.__path__ is None:
            self.msgout(3, "import_module -> None")
            return None
        try:
            fp, pathname, stuff = self.find_module(partname,
                                                   parent and parent.__path__, parent)
        except ImportError:
            self.msgout(3, "import_module ->", None)
            return None

        try:
            m = self.load_module(fqname, fp, pathname, stuff)
        finally:
            if fp:
                fp.close()
        if parent:
            setattr(parent, partname, m)
        self.msgout(3, "import_module ->", m)
        return m

    def load_module(self, fqname, fp, pathname, file_info):
        suffix, mode, type = file_info
        self.msgin(2, "load_module", fqname, fp and "fp", pathname)
        if type == _PKG_DIRECTORY:
            m = self.load_package(fqname, pathname)
            self.msgout(2, "load_module ->", m)
            return m
        if type == _PY_SOURCE:
            co = compile(fp.read(), pathname, 'exec')
        elif type == _PY_COMPILED:
            try:
                data = fp.read()
                importlib._bootstrap_external._classify_pyc(data, fqname, {})
            except ImportError as exc:
                self.msgout(2, "raise ImportError: " + str(exc), pathname)
                raise
            co = marshal.loads(memoryview(data)[16:])
        else:
            co = None
        m = self.add_module(fqname)
        m.__file__ = pathname
        if co:
            if self.replace_paths:
                co = self.replace_paths_in_code(co)
            m.__code__ = co
            self.scan_code(co, m)
        self.msgout(2, "load_module ->", m)
        return m

    def _add_badmodule(self, name, caller):
        if name not in self.badmodules:
            self.badmodules[name] = {}
        if caller:
            self.badmodules[name][caller.__name__] = 1
        else:
            self.badmodules[name]["-"] = 1

    def _safe_import_hook(self, name, caller, fromlist, level=-1):
        # wrapper for self.import_hook() that won't raise ImportError
        if name in self.badmodules:
            self._add_badmodule(name, caller)
            return
        try:
            self.import_hook(name, caller, level=level)
        except ImportError as msg:
            self.msg(2, "ImportError:", str(msg))
            self._add_badmodule(name, caller)
        except SyntaxError as msg:
            self.msg(2, "SyntaxError:", str(msg))
            self._add_badmodule(name, caller)
        else:
            if fromlist:
                for sub in fromlist:
                    fullname = name + "." + sub
                    if fullname in self.badmodules:
                        self._add_badmodule(fullname, caller)
                        continue
                    try:
                        self.import_hook(name, caller, [sub], level=level)
                    except ImportError as msg:
                        self.msg(2, "ImportError:", str(msg))
                        self._add_badmodule(fullname, caller)

    def scan_opcodes(self, co):
        # Scan the code, and yield 'interesting' opcode combinations
        for name in dis._find_store_names(co):
            yield "store", (name,)
        for name, level, fromlist in dis._find_imports(co):
            if level == 0:  # absolute import
                yield "absolute_import", (fromlist, name)
            else:  # relative import
                yield "relative_import", (level, fromlist, name)

    def scan_code(self, co, m):
        code = co.co_code
        scanner = self.scan_opcodes
        for what, args in scanner(co):
            if what == "store":
                name, = args
                m.globalnames[name] = 1
            elif what == "absolute_import":
                fromlist, name = args
                have_star = 0
                if fromlist is not None:
                    if "*" in fromlist:
                        have_star = 1
                    fromlist = [f for f in fromlist if f != "*"]
                self._safe_import_hook(name, m, fromlist, level=0)
                if have_star:
                    # We've encountered an "import *". If it is a Python module,
                    # the code has already been parsed and we can suck out the
                    # global names.
                    mm = None
                    if m.__path__:
                        # At this point we don't know whether 'name' is a
                        # submodule of 'm' or a global module. Let's just try
                        # the full name first.
                        mm = self.modules.get(m.__name__ + "." + name)
                    if mm is None:
                        mm = self.modules.get(name)
                    if mm is not None:
                        m.globalnames.update(mm.globalnames)
                        m.starimports.update(mm.starimports)
                        if mm.__code__ is None:
                            m.starimports[name] = 1
                    else:
                        m.starimports[name] = 1
            elif what == "relative_import":
                level, fromlist, name = args
                if name:
                    self._safe_import_hook(name, m, fromlist, level=level)
                else:
                    parent = self.determine_parent(m, level=level)
                    self._safe_import_hook(parent.__name__, None, fromlist, level=0)
            else:
                # We don't expect anything else from the generator.
                raise RuntimeError(what)

        for c in co.co_consts:
            if isinstance(c, type(co)):
                self.scan_code(c, m)

    def load_package(self, fqname, pathname):
        self.msgin(2, "load_package", fqname, pathname)
        newname = replacePackageMap.get(fqname)
        if newname:
            fqname = newname
        m = self.add_module(fqname)
        m.__file__ = pathname
        m.__path__ = [pathname]

        # As per comment at top of file, simulate runtime __path__ additions.
        m.__path__ = m.__path__ + packagePathMap.get(fqname, [])

        fp, buf, stuff = self.find_module("__init__", m.__path__)
        try:
            self.load_module(fqname, fp, buf, stuff)
            self.msgout(2, "load_package ->", m)
            return m
        finally:
            if fp:
                fp.close()

    def add_module(self, fqname):
        if fqname in self.modules:
            return self.modules[fqname]
        self.modules[fqname] = m = Module(fqname)
        return m

    def find_module(self, name, path, parent=None):
        if parent is not None:
            # assert path is not None
            fullname = parent.__name__+'.'+name
        else:
            fullname = name
        if fullname in self.excludes:
            self.msgout(3, "find_module -> Excluded", fullname)
            raise ImportError(name)

        if path is None:
            if name in sys.builtin_module_names:
                return (None, None, ("", "", _C_BUILTIN))

            path = self.path

        return _find_module(name, path)

    def report(self):
        """Print a report to stdout, listing the found modules with their
        paths, as well as modules that are missing, or seem to be missing.
        """
        print()
        print("  %-25s %s" % ("Name", "File"))
        print("  %-25s %s" % ("----", "----"))
        # Print modules found
        keys = sorted(self.modules.keys())
        for key in keys:
            m = self.modules[key]
            if m.__path__:
                print("P", end=' ')
            else:
                print("m", end=' ')
            print("%-25s" % key, m.__file__ or "")

        # Print missing modules
        missing, maybe = self.any_missing_maybe()
        if missing:
            print()
            print("Missing modules:")
            for name in missing:
                mods = sorted(self.badmodules[name].keys())
                print("?", name, "imported from", ', '.join(mods))
        # Print modules that may be missing, but then again, maybe not...
        if maybe:
            print()
            print("Submodules that appear to be missing, but could also be", end=' ')
            print("global names in the parent package:")
            for name in maybe:
                mods = sorted(self.badmodules[name].keys())
                print("?", name, "imported from", ', '.join(mods))

    def any_missing(self):
        """Return a list of modules that appear to be missing. Use
        any_missing_maybe() if you want to know which modules are
        certain to be missing, and which *may* be missing.
        """
        missing, maybe = self.any_missing_maybe()
        return missing + maybe

    def any_missing_maybe(self):
        """Return two lists, one with modules that are certainly missing
        and one with modules that *may* be missing. The latter names could
        either be submodules *or* just global names in the package.

        The reason it can't always be determined is that it's impossible to
        tell which names are imported when "from module import *" is done
        with an extension module, short of actually importing it.
        """
        missing = []
        maybe = []
        for name in self.badmodules:
            if name in self.excludes:
                continue
            i = name.rfind(".")
            if i < 0:
                missing.append(name)
                continue
            subname = name[i+1:]
            pkgname = name[:i]
            pkg = self.modules.get(pkgname)
            if pkg is not None:
                if pkgname in self.badmodules[name]:
                    # The package tried to import this module itself and
                    # failed. It's definitely missing.
                    missing.append(name)
                elif subname in pkg.globalnames:
                    # It's a global in the package: definitely not missing.
                    pass
                elif pkg.starimports:
                    # It could be missing, but the package did an "import *"
                    # from a non-Python module, so we simply can't be sure.
                    maybe.append(name)
                else:
                    # It's not a global in the package, the package didn't
                    # do funny star imports, it's very likely to be missing.
                    # The symbol could be inserted into the package from the
                    # outside, but since that's not good style we simply list
                    # it missing.
                    missing.append(name)
            else:
                missing.append(name)
        missing.sort()
        maybe.sort()
        return missing, maybe

    def replace_paths_in_code(self, co):
        new_filename = original_filename = os.path.normpath(co.co_filename)
        for f, r in self.replace_paths:
            if original_filename.startswith(f):
                new_filename = r + original_filename[len(f):]
                break

        if self.debug and original_filename not in self.processed_paths:
            if new_filename != original_filename:
                self.msgout(2, "co_filename %r changed to %r" \
                                    % (original_filename,new_filename,))
            else:
                self.msgout(2, "co_filename %r remains unchanged" \
                                    % (original_filename,))
            self.processed_paths.append(original_filename)

        consts = list(co.co_consts)
        for i in range(len(consts)):
            if isinstance(consts[i], type(co)):
                consts[i] = self.replace_paths_in_code(consts[i])

        return co.replace(co_consts=tuple(consts), co_filename=new_filename)


def test():
    # Parse command line
    import getopt
    try:
        opts, args = getopt.getopt(sys.argv[1:], "dmp:qx:")
    except getopt.error as msg:
        print(msg)
        return

    # Process options
    debug = 1
    domods = 0
    addpath = []
    exclude = []
    for o, a in opts:
        if o == '-d':
            debug = debug + 1
        if o == '-m':
            domods = 1
        if o == '-p':
            addpath = addpath + a.split(os.pathsep)
        if o == '-q':
            debug = 0
        if o == '-x':
            exclude.append(a)

    # Provide default arguments
    if not args:
        script = "hello.py"
    else:
        script = args[0]

    # Set the path based on sys.path and the script directory
    path = sys.path[:]
    path[0] = os.path.dirname(script)
    path = addpath + path
    if debug > 1:
        print("path:")
        for item in path:
            print("   ", repr(item))

    # Create the module finder and turn its crank
    mf = ModuleFinder(path, debug, exclude)
    for arg in args[1:]:
        if arg == '-m':
            domods = 1
            continue
        if domods:
            if arg[-2:] == '.*':
                mf.import_hook(arg[:-2], None, ["*"])
            else:
                mf.import_hook(arg)
        else:
            mf.load_file(arg)
    mf.run_script(script)
    mf.report()
    return mf  # for -i debugging


if __name__ == '__main__':
    try:
        mf = test()
    except KeyboardInterrupt:
        print("\n[interrupted]")
```
