## Supplementary software v0.2.1 for "Virtual control arms for paediatric myopia trials: external validation of axial-elongation models": __init__.py

```
#
# Package analogous to 'threading.py' but using processes
#
# multiprocessing/__init__.py
#
# This package is intended to duplicate the functionality (and much of
# the API) of threading.py but uses processes instead of threads.  A
# subpackage 'multiprocessing.dummy' has the same API but is a simple
# wrapper for 'threading'.
#
# Copyright (c) 2006-2008, R Oudkerk
# Licensed to PSF under a Contributor Agreement.
#

import sys
from . import context

#
# Copy stuff from default context
#

__all__ = [x for x in dir(context._default_context) if not x.startswith('_')]
globals().update((name, getattr(context._default_context, name)) for name in __all__)

#
# XXX These should not really be documented or public.
#

SUBDEBUG = 5
SUBWARNING = 25

#
# Alias for main module -- will be reset by bootstrapping child processes
#

if '__main__' in sys.modules:
    sys.modules['__mp_main__'] = sys.modules['__main__']
```
