## Supplementary software v0.2.1 for "Virtual control arms for paediatric myopia trials: external validation of axial-elongation models": connection.py

```
#
# A higher level module for using sockets (or Windows named pipes)
#
# multiprocessing/connection.py
#
# Copyright (c) 2006-2008, R Oudkerk
# Licensed to PSF under a Contributor Agreement.
#

__all__ = [ 'Client', 'Listener', 'Pipe', 'wait' ]

import errno
import io
import os
import sys
import socket
import struct
import time
import tempfile
import itertools


from . import util

from . import AuthenticationError, BufferTooShort
from .context import reduction
_ForkingPickler = reduction.ForkingPickler

try:
    import _multiprocessing
    import _winapi
    from _winapi import WAIT_OBJECT_0, WAIT_ABANDONED_0, WAIT_TIMEOUT, INFINITE
except ImportError:
    if sys.platform == 'win32':
        raise
    _winapi = None

#
#
#

BUFSIZE = 8192
# A very generous timeout when it comes to local connections...
CONNECTION_TIMEOUT = 20.

_mmap_counter = itertools.count()

default_family = 'AF_INET'
families = ['AF_INET']

if hasattr(socket, 'AF_UNIX'):
    default_family = 'AF_UNIX'
    families += ['AF_UNIX']

if sys.platform == 'win32':
    default_family = 'AF_PIPE'
    families += ['AF_PIPE']


def _init_timeout(timeout=CONNECTION_TIMEOUT):
    return time.monotonic() + timeout

def _check_timeout(t):
    return time.monotonic() > t

#
#
#

def arbitrary_address(family):
    '''
    Return an arbitrary free address for the given family
    '''
    if family == 'AF_INET':
        return ('localhost', 0)
    elif family == 'AF_UNIX':
        return tempfile.mktemp(prefix='listener-', dir=util.get_temp_dir())
    elif family == 'AF_PIPE':
        return tempfile.mktemp(prefix=r'\\.\pipe\pyc-%d-%d-' %
                               (os.getpid(), next(_mmap_counter)), dir="")
    else:
        raise ValueError('unrecognized family')

def _validate_family(family):
    '''
    Checks if the family is valid for the current environment.
    '''
    if sys.platform != 'win32' and family == 'AF_PIPE':
        raise ValueError('Family %s is not recognized.' % family)

    if sys.platform == 'win32' and family == 'AF_UNIX':
        # double check
        if not hasattr(socket, family):
            raise ValueError('Family %s is not recognized.' % family)

def address_type(address):
    '''
    Return the types of the address

    This can be 'AF_INET', 'AF_UNIX', or 'AF_PIPE'
    '''
    if type(address) == tuple:
        return 'AF_INET'
    elif type(address) is str and address.startswith('\\\\'):
        return 'AF_PIPE'
    elif type(address) is str or util.is_abstract_socket_namespace(address):
        return 'AF_UNIX'
    else:
        raise ValueError('address type of %r unrecognized' % address)

#
# Connection classes
#

class _ConnectionBase:
    _handle = None

    def __init__(self, handle, readable=True, writable=True):
        handle = handle.__index__()
        if handle < 0:
            raise ValueError("invalid handle")
        if not readable and not writable:
            raise ValueError(
                "at least one of `readable` and `writable` must be True")
        self._handle = handle
        self._readable = readable
        self._writable = writable

    # XXX should we use util.Finalize instead of a __del__?

    def __del__(self):
        if self._handle is not None:
            self._close()

    def _check_closed(self):
        if self._handle is None:
            raise OSError("handle is closed")

    def _check_readable(self):
        if not self._readable:
            raise OSError("connection is write-only")

    def _check_writable(self):
        if not self._writable:
            raise OSError("connection is read-only")

    def _bad_message_length(self):
        if self._writable:
            self._readable = False
        else:
            self.close()
        raise OSError("bad message length")

    @property
    def closed(self):
        """True if the connection is closed"""
        return self._handle is None

    @property
    def readable(self):
        """True if the connection is readable"""
        return self._readable

    @property
    def writable(self):
        """True if the connection is writable"""
        return self._writable

    def fileno(self):
        """File descriptor or handle of the connection"""
        self._check_closed()
        return self._handle

    def close(self):
        """Close the connection"""
        if self._handle is not None:
            try:
                self._close()
            finally:
                self._handle = None

    def send_bytes(self, buf, offset=0, size=None):
        """Send the bytes data from a bytes-like object"""
        self._check_closed()
        self._check_writable()
        m = memoryview(buf)
        if m.itemsize > 1:
            m = m.cast('B')
        n = m.nbytes
        if offset < 0:
            raise ValueError("offset is negative")
        if n < offset:
            raise ValueError("buffer length < offset")
        if size is None:
            size = n - offset
        elif size < 0:
            raise ValueError("size is negative")
        elif offset + size > n:
            raise ValueError("buffer length < offset + size")
        self._send_bytes(m[offset:offset + size])

    def send(self, obj):
        """Send a (picklable) object"""
        self._check_closed()
        self._check_writable()
        self._send_bytes(_ForkingPickler.dumps(obj))

    def recv_bytes(self, maxlength=None):
        """
        Receive bytes data as a bytes object.
        """
        self._check_closed()
        self._check_readable()
        if maxlength is not None and maxlength < 0:
            raise ValueError("negative maxlength")
        buf = self._recv_bytes(maxlength)
        if buf is None:
            self._bad_message_length()
        return buf.getvalue()

    def recv_bytes_into(self, buf, offset=0):
        """
        Receive bytes data into a writeable bytes-like object.
        Return the number of bytes read.
        """
        self._check_closed()
        self._check_readable()
        with memoryview(buf) as m:
            # Get bytesize of arbitrary buffer
            itemsize = m.itemsize
            bytesize = itemsize * len(m)
            if offset < 0:
                raise ValueError("negative offset")
            elif offset > bytesize:
                raise ValueError("offset too large")
            result = self._recv_bytes()
            size = result.tell()
            if bytesize < offset + size:
                raise BufferTooShort(result.getvalue())
            # Message can fit in dest
            result.seek(0)
            result.readinto(m[offset // itemsize :
                              (offset + size) // itemsize])
            return size

    def recv(self):
        """Receive a (picklable) object"""
        self._check_closed()
        self._check_readable()
        buf = self._recv_bytes()
        return _ForkingPickler.loads(buf.getbuffer())

    def poll(self, timeout=0.0):
        """Whether there is any input available to be read"""
        self._check_closed()
        self._check_readable()
        return self._poll(timeout)

    def __enter__(self):
        return self

    def __exit__(self, exc_type, exc_value, exc_tb):
        self.close()


if _winapi:

    class PipeConnection(_ConnectionBase):
        """
        Connection class based on a Windows named pipe.
        Overlapped I/O is used, so the handles must have been created
        with FILE_FLAG_OVERLAPPED.
        """
        _got_empty_message = False
        _send_ov = None

        def _close(self, _CloseHandle=_winapi.CloseHandle):
            ov = self._send_ov
            if ov is not None:
                # Interrupt WaitForMultipleObjects() in _send_bytes()
                ov.cancel()
            _CloseHandle(self._handle)

        def _send_bytes(self, buf):
            if self._send_ov is not None:
                # A connection should only be used by a single thread
                raise ValueError("concurrent send_bytes() calls "
                                 "are not supported")
            ov, err = _winapi.WriteFile(self._handle, buf, overlapped=True)
            self._send_ov = ov
            try:
                if err == _winapi.ERROR_IO_PENDING:
                    waitres = _winapi.WaitForMultipleObjects(
                        [ov.event], False, INFINITE)
                    assert waitres == WAIT_OBJECT_0
            except:
                ov.cancel()
                raise
            finally:
                self._send_ov = None
                nwritten, err = ov.GetOverlappedResult(True)
            if err == _winapi.ERROR_OPERATION_ABORTED:
                # close() was called by another thread while
                # WaitForMultipleObjects() was waiting for the overlapped
                # operation.
                raise OSError(errno.EPIPE, "handle is closed")
            assert err == 0
            assert nwritten == len(buf)

        def _recv_bytes(self, maxsize=None):
            if self._got_empty_message:
                self._got_empty_message = False
                return io.BytesIO()
            else:
                bsize = 128 if maxsize is None else min(maxsize, 128)
                try:
                    ov, err = _winapi.ReadFile(self._handle, bsize,
                                                overlapped=True)
                    try:
                        if err == _winapi.ERROR_IO_PENDING:
                            waitres = _winapi.WaitForMultipleObjects(
                                [ov.event], False, INFINITE)
                            assert waitres == WAIT_OBJECT_0
                    except:
                        ov.cancel()
                        raise
                    finally:
                        nread, err = ov.GetOverlappedResult(True)
                        if err == 0:
                            f = io.BytesIO()
                            f.write(ov.getbuffer())
                            return f
                        elif err == _winapi.ERROR_MORE_DATA:
                            return self._get_more_data(ov, maxsize)
                except OSError as e:
                    if e.winerror == _winapi.ERROR_BROKEN_PIPE:
                        raise EOFError
                    else:
                        raise
            raise RuntimeError("shouldn't get here; expected KeyboardInterrupt")

        def _poll(self, timeout):
            if (self._got_empty_message or
                        _winapi.PeekNamedPipe(self._handle)[0] != 0):
                return True
            return bool(wait([self], timeout))

        def _get_more_data(self, ov, maxsize):
            buf = ov.getbuffer()
            f = io.BytesIO()
            f.write(buf)
            left = _winapi.PeekNamedPipe(self._handle)[1]
            assert left > 0
            if maxsize is not None and len(buf) + left > maxsize:
                self._bad_message_length()
            ov, err = _winapi.ReadFile(self._handle, left, overlapped=True)
            rbytes, err = ov.GetOverlappedResult(True)
            assert err == 0
            assert rbytes == left
            f.write(ov.getbuffer())
            return f


class Connection(_ConnectionBase):
    """
    Connection class based on an arbitrary file descriptor (Unix only), or
    a socket handle (Windows).
    """

    if _winapi:
        def _close(self, _close=_multiprocessing.closesocket):
            _close(self._handle)
        _write = _multiprocessing.send
        _read = _multiprocessing.recv
    else:
        def _close(self, _close=os.close):
            _close(self._handle)
        _write = os.write
        _read = os.read

    def _send(self, buf, write=_write):
        remaining = len(buf)
        while True:
            n = write(self._handle, buf)
            remaining -= n
            if remaining == 0:
                break
            buf = buf[n:]

    def _recv(self, size, read=_read):
        buf = io.BytesIO()
        handle = self._handle
        remaining = size
        while remaining > 0:
            chunk = read(handle, remaining)
            n = len(chunk)
            if n == 0:
                if remaining == size:
                    raise EOFError
                else:
                    raise OSError("got end of file during message")
            buf.write(chunk)
            remaining -= n
        return buf

    def _send_bytes(self, buf):
        n = len(buf)
        if n > 0x7fffffff:
            pre_header = struct.pack("!i", -1)
            header = struct.pack("!Q", n)
            self._send(pre_header)
            self._send(header)
            self._send(buf)
        else:
            # For wire compatibility with 3.7 and lower
            header = struct.pack("!i", n)
            if n > 16384:
                # The payload is large so Nagle's algorithm won't be triggered
                # and we'd better avoid the cost of concatenation.
                self._send(header)
                self._send(buf)
            else:
                # Issue #20540: concatenate before sending, to avoid delays due
                # to Nagle's algorithm on a TCP socket.
                # Also note we want to avoid sending a 0-length buffer separately,
                # to avoid "broken pipe" errors if the other end closed the pipe.
                self._send(header + buf)

    def _recv_bytes(self, maxsize=None):
        buf = self._recv(4)
        size, = struct.unpack("!i", buf.getvalue())
        if size == -1:
            buf = self._recv(8)
            size, = struct.unpack("!Q", buf.getvalue())
        if maxsize is not None and size > maxsize:
            return None
        return self._recv(size)

    def _poll(self, timeout):
        r = wait([self], timeout)
        return bool(r)


#
# Public functions
#

class Listener(object):
    '''
    Returns a listener object.

    This is a wrapper for a bound socket which is 'listening' for
    connections, or for a Windows named pipe.
    '''
    def __init__(self, address=None, family=None, backlog=1, authkey=None):
        family = family or (address and address_type(address)) \
                 or default_family
        address = address or arbitrary_address(family)

        _validate_family(family)
        if family == 'AF_PIPE':
            self._listener = PipeListener(address, backlog)
        else:
            self._listener = SocketListener(address, family, backlog)

        if authkey is not None and not isinstance(authkey, bytes):
            raise TypeError('authkey should be a byte string')

        self._authkey = authkey

    def accept(self):
        '''
        Accept a connection on the bound socket or named pipe of `self`.

        Returns a `Connection` object.
        '''
        if self._listener is None:
            raise OSError('listener is closed')

        c = self._listener.accept()
        if self._authkey is not None:
            deliver_challenge(c, self._authkey)
            answer_challenge(c, self._authkey)
        return c

    def close(self):
        '''
        Close the bound socket or named pipe of `self`.
        '''
        listener = self._listener
        if listener is not None:
            self._listener = None
            listener.close()

    @property
    def address(self):
        return self._listener._address

    @property
    def last_accepted(self):
        return self._listener._last_accepted

    def __enter__(self):
        return self

    def __exit__(self, exc_type, exc_value, exc_tb):
        self.close()


def Client(address, family=None, authkey=None):
    '''
    Returns a connection to the address of a `Listener`
    '''
    family = family or address_type(address)
    _validate_family(family)
    if family == 'AF_PIPE':
        c = PipeClient(address)
    else:
        c = SocketClient(address)

    if authkey is not None and not isinstance(authkey, bytes):
        raise TypeError('authkey should be a byte string')

    if authkey is not None:
        answer_challenge(c, authkey)
        deliver_challenge(c, authkey)

    return c


if sys.platform != 'win32':

    def Pipe(duplex=True):
        '''
        Returns pair of connection objects at either end of a pipe
        '''
        if duplex:
            s1, s2 = socket.socketpair()
            s1.setblocking(True)
            s2.setblocking(True)
            c1 = Connection(s1.detach())
            c2 = Connection(s2.detach())
        else:
            fd1, fd2 = os.pipe()
            c1 = Connection(fd1, writable=False)
            c2 = Connection(fd2, readable=False)

        return c1, c2

else:

    def Pipe(duplex=True):
        '''
        Returns pair of connection objects at either end of a pipe
        '''
        address = arbitrary_address('AF_PIPE')
        if duplex:
            openmode = _winapi.PIPE_ACCESS_DUPLEX
            access = _winapi.GENERIC_READ | _winapi.GENERIC_WRITE
            obsize, ibsize = BUFSIZE, BUFSIZE
        else:
            openmode = _winapi.PIPE_ACCESS_INBOUND
            access = _winapi.GENERIC_WRITE
            obsize, ibsize = 0, BUFSIZE

        h1 = _winapi.CreateNamedPipe(
            address, openmode | _winapi.FILE_FLAG_OVERLAPPED |
            _winapi.FILE_FLAG_FIRST_PIPE_INSTANCE,
            _winapi.PIPE_TYPE_MESSAGE | _winapi.PIPE_READMODE_MESSAGE |
            _winapi.PIPE_WAIT,
            1, obsize, ibsize, _winapi.NMPWAIT_WAIT_FOREVER,
            # default security descriptor: the handle cannot be inherited
            _winapi.NULL
            )
        h2 = _winapi.CreateFile(
            address, access, 0, _winapi.NULL, _winapi.OPEN_EXISTING,
            _winapi.FILE_FLAG_OVERLAPPED, _winapi.NULL
            )
        _winapi.SetNamedPipeHandleState(
            h2, _winapi.PIPE_READMODE_MESSAGE, None, None
            )

        overlapped = _winapi.ConnectNamedPipe(h1, overlapped=True)
        _, err = overlapped.GetOverlappedResult(True)
        assert err == 0

        c1 = PipeConnection(h1, writable=duplex)
        c2 = PipeConnection(h2, readable=duplex)

        return c1, c2

#
# Definitions for connections based on sockets
#

class SocketListener(object):
    '''
    Representation of a socket which is bound to an address and listening
    '''
    def __init__(self, address, family, backlog=1):
        self._socket = socket.socket(getattr(socket, family))
        try:
            # SO_REUSEADDR has different semantics on Windows (issue #2550).
            if os.name == 'posix':
                self._socket.setsockopt(socket.SOL_SOCKET,
                                        socket.SO_REUSEADDR, 1)
            self._socket.setblocking(True)
            self._socket.bind(address)
            self._socket.listen(backlog)
            self._address = self._socket.getsockname()
        except OSError:
            self._socket.close()
            raise
        self._family = family
        self._last_accepted = None

        if family == 'AF_UNIX' and not util.is_abstract_socket_namespace(address):
            # Linux abstract socket namespaces do not need to be explicitly unlinked
            self._unlink = util.Finalize(
                self, os.unlink, args=(address,), exitpriority=0
                )
        else:
            self._unlink = None

    def accept(self):
        s, self._last_accepted = self._socket.accept()
        s.setblocking(True)
        return Connection(s.detach())

    def close(self):
        try:
            self._socket.close()
        finally:
            unlink = self._unlink
            if unlink is not None:
                self._unlink = None
                unlink()


def SocketClient(address):
    '''
    Return a connection object connected to the socket given by `address`
    '''
    family = address_type(address)
    with socket.socket( getattr(socket, family) ) as s:
        s.setblocking(True)
        s.connect(address)
        return Connection(s.detach())

#
# Definitions for connections based on named pipes
#

if sys.platform == 'win32':

    class PipeListener(object):
        '''
        Representation of a named pipe
        '''
        def __init__(self, address, backlog=None):
            self._address = address
            self._handle_queue = [self._new_handle(first=True)]

            self._last_accepted = None
            util.sub_debug('listener created with address=%r', self._address)
            self.close = util.Finalize(
                self, PipeListener._finalize_pipe_listener,
                args=(self._handle_queue, self._address), exitpriority=0
                )

        def _new_handle(self, first=False):
            flags = _winapi.PIPE_ACCESS_DUPLEX | _winapi.FILE_FLAG_OVERLAPPED
            if first:
                flags |= _winapi.FILE_FLAG_FIRST_PIPE_INSTANCE
            return _winapi.CreateNamedPipe(
                self._address, flags,
                _winapi.PIPE_TYPE_MESSAGE | _winapi.PIPE_READMODE_MESSAGE |
                _winapi.PIPE_WAIT,
                _winapi.PIPE_UNLIMITED_INSTANCES, BUFSIZE, BUFSIZE,
                _winapi.NMPWAIT_WAIT_FOREVER, _winapi.NULL
                )

        def accept(self):
            self._handle_queue.append(self._new_handle())
            handle = self._handle_queue.pop(0)
            try:
                ov = _winapi.ConnectNamedPipe(handle, overlapped=True)
            except OSError as e:
                if e.winerror != _winapi.ERROR_NO_DATA:
                    raise
                # ERROR_NO_DATA can occur if a client has already connected,
                # written data and then disconnected -- see Issue 14725.
            else:
                try:
                    res = _winapi.WaitForMultipleObjects(
                        [ov.event], False, INFINITE)
                except:
                    ov.cancel()
                    _winapi.CloseHandle(handle)
                    raise
                finally:
                    _, err = ov.GetOverlappedResult(True)
                    assert err == 0
            return PipeConnection(handle)

        @staticmethod
        def _finalize_pipe_listener(queue, address):
            util.sub_debug('closing listener with address=%r', address)
            for handle in queue:
                _winapi.CloseHandle(handle)

    def PipeClient(address):
        '''
        Return a connection object connected to the pipe given by `address`
        '''
        t = _init_timeout()
        while 1:
            try:
                _winapi.WaitNamedPipe(address, 1000)
                h = _winapi.CreateFile(
                    address, _winapi.GENERIC_READ | _winapi.GENERIC_WRITE,
                    0, _winapi.NULL, _winapi.OPEN_EXISTING,
                    _winapi.FILE_FLAG_OVERLAPPED, _winapi.NULL
                    )
            except OSError as e:
                if e.winerror not in (_winapi.ERROR_SEM_TIMEOUT,
                                      _winapi.ERROR_PIPE_BUSY) or _check_timeout(t):
                    raise
            else:
                break
        else:
            raise

        _winapi.SetNamedPipeHandleState(
            h, _winapi.PIPE_READMODE_MESSAGE, None, None
            )
        return PipeConnection(h)

#
# Authentication stuff
#

MESSAGE_LENGTH = 40  # MUST be > 20

_CHALLENGE = b'#CHALLENGE#'
_WELCOME = b'#WELCOME#'
_FAILURE = b'#FAILURE#'

# multiprocessing.connection Authentication Handshake Protocol Description
# (as documented for reference after reading the existing code)
# =============================================================================
#
# On Windows: native pipes with "overlapped IO" are used to send the bytes,
# instead of the length prefix SIZE scheme described below. (ie: the OS deals
# with message sizes for us)
#
# Protocol error behaviors:
#
# On POSIX, any failure to receive the length prefix into SIZE, for SIZE greater
# than the requested maxsize to receive, or receiving fewer than SIZE bytes
# results in the connection being closed and auth to fail.
#
# On Windows, receiving too few bytes is never a low level _recv_bytes read
# error, receiving too many will trigger an error only if receive maxsize
# value was larger than 128 OR the if the data arrived in smaller pieces.
#
#      Serving side                           Client side
#     ------------------------------  ---------------------------------------
# 0.                                  Open a connection on the pipe.
# 1.  Accept connection.
# 2.  Random 20+ bytes -> MESSAGE
#     Modern servers always send
#     more than 20 bytes and include
#     a {digest} prefix on it with
#     their preferred HMAC digest.
#     Legacy ones send ==20 bytes.
# 3.  send 4 byte length (net order)
#     prefix followed by:
#       b'#CHALLENGE#' + MESSAGE
# 4.                                  Receive 4 bytes, parse as network byte
#                                     order integer. If it is -1, receive an
#                                     additional 8 bytes, parse that as network
#                                     byte order. The result is the length of
#                                     the data that follows -> SIZE.
# 5.                                  Receive min(SIZE, 256) bytes -> M1
# 6.                                  Assert that M1 starts with:
#                                       b'#CHALLENGE#'
# 7.                                  Strip that prefix from M1 into -> M2
# 7.1.                                Parse M2: if it is exactly 20 bytes in
#                                     length this indicates a legacy server
#                                     supporting only HMAC-MD5. Otherwise the
# 7.2.                                preferred digest is looked up from an
#                                     expected "{digest}" prefix on M2. No prefix
#                                     or unsupported digest? <- AuthenticationError
# 7.3.                                Put divined algorithm name in -> D_NAME
# 8.                                  Compute HMAC-D_NAME of AUTHKEY, M2 -> C_DIGEST
# 9.                                  Send 4 byte length prefix (net order)
#                                     followed by C_DIGEST bytes.
# 10. Receive 4 or 4+8 byte length
#     prefix (#4 dance) -> SIZE.
# 11. Receive min(SIZE, 256) -> C_D.
# 11.1. Parse C_D: legacy servers
#     accept it as is, "md5" -> D_NAME
# 11.2. modern servers check the length
#     of C_D, IF it is 16 bytes?
# 11.2.1. "md5" -> D_NAME
#         and skip to step 12.
# 11.3. longer? expect and parse a "{digest}"
#     prefix into -> D_NAME.
#     Strip the prefix and store remaining
#     bytes in -> C_D.
# 11.4. Don't like D_NAME? <- AuthenticationError
# 12. Compute HMAC-D_NAME of AUTHKEY,
#     MESSAGE into -> M_DIGEST.
# 13. Compare M_DIGEST == C_D:
# 14a: Match? Send length prefix &
#       b'#WELCOME#'
#    <- RETURN
# 14b: Mismatch? Send len prefix &
#       b'#FAILURE#'
#    <- CLOSE & AuthenticationError
# 15.                                 Receive 4 or 4+8 byte length prefix (net
#                                     order) again as in #4 into -> SIZE.
# 16.                                 Receive min(SIZE, 256) bytes -> M3.
# 17.                                 Compare M3 == b'#WELCOME#':
# 17a.                                Match? <- RETURN
# 17b.                                Mismatch? <- CLOSE & AuthenticationError
#
# If this RETURNed, the connection remains open: it has been authenticated.
#
# Length prefixes are used consistently. Even on the legacy protocol, this
# was good fortune and allowed us to evolve the protocol by using the length
# of the opening challenge or length of the returned digest as a signal as
# to which protocol the other end supports.

_ALLOWED_DIGESTS = frozenset(
        {b'md5', b'sha256', b'sha384', b'sha3_256', b'sha3_384'})
_MAX_DIGEST_LEN = max(len(_) for _ in _ALLOWED_DIGESTS)

# Old hmac-md5 only server versions from Python <=3.11 sent a message of this
# length. It happens to not match the length of any supported digest so we can
# use a message of this length to indicate that we should work in backwards
# compatible md5-only mode without a {digest_name} prefix on our response.
_MD5ONLY_MESSAGE_LENGTH = 20
_MD5_DIGEST_LEN = 16
_LEGACY_LENGTHS = (_MD5ONLY_MESSAGE_LENGTH, _MD5_DIGEST_LEN)


def _get_digest_name_and_payload(message):  # type: (bytes) -> tuple[str, bytes]
    """Returns a digest name and the payload for a response hash.

    If a legacy protocol is detected based on the message length
    or contents the digest name returned will be empty to indicate
    legacy mode where MD5 and no digest prefix should be sent.
    """
    # modern message format: b"{digest}payload" longer than 20 bytes
    # legacy message format: 16 or 20 byte b"payload"
    if len(message) in _LEGACY_LENGTHS:
        # Either this was a legacy server challenge, or we're processing
        # a reply from a legacy client that sent an unprefixed 16-byte
        # HMAC-MD5 response. All messages using the modern protocol will
        # be longer than either of these lengths.
        return '', message
    if (message.startswith(b'{') and
        (curly := message.find(b'}', 1, _MAX_DIGEST_LEN+2)) > 0):
        digest = message[1:curly]
        if digest in _ALLOWED_DIGESTS:
            payload = message[curly+1:]
            return digest.decode('ascii'), payload
    raise AuthenticationError(
            'unsupported message length, missing digest prefix, '
            f'or unsupported digest: {message=}')


def _create_response(authkey, message):
    """Create a MAC based on authkey and message

    The MAC algorithm defaults to HMAC-MD5, unless MD5 is not available or
    the message has a '{digest_name}' prefix. For legacy HMAC-MD5, the response
    is the raw MAC, otherwise the response is prefixed with '{digest_name}',
    e.g. b'{sha256}abcdefg...'

    Note: The MAC protects the entire message including the digest_name prefix.
    """
    import hmac
    digest_name = _get_digest_name_and_payload(message)[0]
    # The MAC protects the entire message: digest header and payload.
    if not digest_name:
        # Legacy server without a {digest} prefix on message.
        # Generate a legacy non-prefixed HMAC-MD5 reply.
        try:
            return hmac.new(authkey, message, 'md5').digest()
        except ValueError:
            # HMAC-MD5 is not available (FIPS mode?), fall back to
            # HMAC-SHA2-256 modern protocol. The legacy server probably
            # doesn't support it and will reject us anyways. :shrug:
            digest_name = 'sha256'
    # Modern protocol, indicate the digest used in the reply.
    response = hmac.new(authkey, message, digest_name).digest()
    return b'{%s}%s' % (digest_name.encode('ascii'), response)


def _verify_challenge(authkey, message, response):
    """Verify MAC challenge

    If our message did not include a digest_name prefix, the client is allowed
    to select a stronger digest_name from _ALLOWED_DIGESTS.

    In case our message is prefixed, a client cannot downgrade to a weaker
    algorithm, because the MAC is calculated over the entire message
    including the '{digest_name}' prefix.
    """
    import hmac
    response_digest, response_mac = _get_digest_name_and_payload(response)
    response_digest = response_digest or 'md5'
    try:
        expected = hmac.new(authkey, message, response_digest).digest()
    except ValueError:
        raise AuthenticationError(f'{response_digest=} unsupported')
    if len(expected) != len(response_mac):
        raise AuthenticationError(
                f'expected {response_digest!r} of length {len(expected)} '
                f'got {len(response_mac)}')
    if not hmac.compare_digest(expected, response_mac):
        raise AuthenticationError('digest received was wrong')


def deliver_challenge(connection, authkey: bytes, digest_name='sha256'):
    if not isinstance(authkey, bytes):
        raise ValueError(
            "Authkey must be bytes, not {0!s}".format(type(authkey)))
    assert MESSAGE_LENGTH > _MD5ONLY_MESSAGE_LENGTH, "protocol constraint"
    message = os.urandom(MESSAGE_LENGTH)
    message = b'{%s}%s' % (digest_name.encode('ascii'), message)
    # Even when sending a challenge to a legacy client that does not support
    # digest prefixes, they'll take the entire thing as a challenge and
    # respond to it with a raw HMAC-MD5.
    connection.send_bytes(_CHALLENGE + message)
    response = connection.recv_bytes(256)        # reject large message
    try:
        _verify_challenge(authkey, message, response)
    except AuthenticationError:
        connection.send_bytes(_FAILURE)
        raise
    else:
        connection.send_bytes(_WELCOME)


def answer_challenge(connection, authkey: bytes):
    if not isinstance(authkey, bytes):
        raise ValueError(
            "Authkey must be bytes, not {0!s}".format(type(authkey)))
    message = connection.recv_bytes(256)         # reject large message
    if not message.startswith(_CHALLENGE):
        raise AuthenticationError(
                f'Protocol error, expected challenge: {message=}')
    message = message[len(_CHALLENGE):]
    if len(message) < _MD5ONLY_MESSAGE_LENGTH:
        raise AuthenticationError(f'challenge too short: {len(message)} bytes')
    digest = _create_response(authkey, message)
    connection.send_bytes(digest)
    response = connection.recv_bytes(256)        # reject large message
    if response != _WELCOME:
        raise AuthenticationError('digest sent was rejected')

#
# Support for using xmlrpclib for serialization
#

class ConnectionWrapper(object):
    def __init__(self, conn, dumps, loads):
        self._conn = conn
        self._dumps = dumps
        self._loads = loads
        for attr in ('fileno', 'close', 'poll', 'recv_bytes', 'send_bytes'):
            obj = getattr(conn, attr)
            setattr(self, attr, obj)
    def send(self, obj):
        s = self._dumps(obj)
        self._conn.send_bytes(s)
    def recv(self):
        s = self._conn.recv_bytes()
        return self._loads(s)

def _xml_dumps(obj):
    return xmlrpclib.dumps((obj,), None, None, None, 1).encode('utf-8')

def _xml_loads(s):
    (obj,), method = xmlrpclib.loads(s.decode('utf-8'))
    return obj

class XmlListener(Listener):
    def accept(self):
        global xmlrpclib
        import xmlrpc.client as xmlrpclib
        obj = Listener.accept(self)
        return ConnectionWrapper(obj, _xml_dumps, _xml_loads)

def XmlClient(*args, **kwds):
    global xmlrpclib
    import xmlrpc.client as xmlrpclib
    return ConnectionWrapper(Client(*args, **kwds), _xml_dumps, _xml_loads)

#
# Wait
#

if sys.platform == 'win32':

    def _exhaustive_wait(handles, timeout):
        # Return ALL handles which are currently signalled.  (Only
        # returning the first signalled might create starvation issues.)
        L = list(handles)
        ready = []
        # Windows limits WaitForMultipleObjects at 64 handles, and we use a
        # few for synchronisation, so we switch to batched waits at 60.
        if len(L) > 60:
            try:
                res = _winapi.BatchedWaitForMultipleObjects(L, False, timeout)
            except TimeoutError:
                return []
            ready.extend(L[i] for i in res)
            if res:
                L = [h for i, h in enumerate(L) if i > res[0] & i not in res]
            timeout = 0
        while L:
            short_L = L[:60] if len(L) > 60 else L
            res = _winapi.WaitForMultipleObjects(short_L, False, timeout)
            if res == WAIT_TIMEOUT:
                break
            elif WAIT_OBJECT_0 <= res < WAIT_OBJECT_0 + len(L):
                res -= WAIT_OBJECT_0
            elif WAIT_ABANDONED_0 <= res < WAIT_ABANDONED_0 + len(L):
                res -= WAIT_ABANDONED_0
            else:
                raise RuntimeError('Should not get here')
            ready.append(L[res])
            L = L[res+1:]
            timeout = 0
        return ready

    _ready_errors = {_winapi.ERROR_BROKEN_PIPE, _winapi.ERROR_NETNAME_DELETED}

    def wait(object_list, timeout=None):
        '''
        Wait till an object in object_list is ready/readable.

        Returns list of those objects in object_list which are ready/readable.
        '''
        if timeout is None:
            timeout = INFINITE
        elif timeout < 0:
            timeout = 0
        else:
            timeout = int(timeout * 1000 + 0.5)

        object_list = list(object_list)
        waithandle_to_obj = {}
        ov_list = []
        ready_objects = set()
        ready_handles = set()

        try:
            for o in object_list:
                try:
                    fileno = getattr(o, 'fileno')
                except AttributeError:
                    waithandle_to_obj[o.__index__()] = o
                else:
                    # start an overlapped read of length zero
                    try:
                        ov, err = _winapi.ReadFile(fileno(), 0, True)
                    except OSError as e:
                        ov, err = None, e.winerror
                        if err not in _ready_errors:
                            raise
                    if err == _winapi.ERROR_IO_PENDING:
                        ov_list.append(ov)
                        waithandle_to_obj[ov.event] = o
                    else:
                        # If o.fileno() is an overlapped pipe handle and
                        # err == 0 then there is a zero length message
                        # in the pipe, but it HAS NOT been consumed...
                        if ov and sys.getwindowsversion()[:2] >= (6, 2):
                            # ... except on Windows 8 and later, where
                            # the message HAS been consumed.
                            try:
                                _, err = ov.GetOverlappedResult(False)
                            except OSError as e:
                                err = e.winerror
                            if not err and hasattr(o, '_got_empty_message'):
                                o._got_empty_message = True
                        ready_objects.add(o)
                        timeout = 0

            ready_handles = _exhaustive_wait(waithandle_to_obj.keys(), timeout)
        finally:
            # request that overlapped reads stop
            for ov in ov_list:
                ov.cancel()

            # wait for all overlapped reads to stop
            for ov in ov_list:
                try:
                    _, err = ov.GetOverlappedResult(True)
                except OSError as e:
                    err = e.winerror
                    if err not in _ready_errors:
                        raise
                if err != _winapi.ERROR_OPERATION_ABORTED:
                    o = waithandle_to_obj[ov.event]
                    ready_objects.add(o)
                    if err == 0:
                        # If o.fileno() is an overlapped pipe handle then
                        # a zero length message HAS been consumed.
                        if hasattr(o, '_got_empty_message'):
                            o._got_empty_message = True

        ready_objects.update(waithandle_to_obj[h] for h in ready_handles)
        return [o for o in object_list if o in ready_objects]

else:

    import selectors

    # poll/select have the advantage of not requiring any extra file
    # descriptor, contrarily to epoll/kqueue (also, they require a single
    # syscall).
    if hasattr(selectors, 'PollSelector'):
        _WaitSelector = selectors.PollSelector
    else:
        _WaitSelector = selectors.SelectSelector

    def wait(object_list, timeout=None):
        '''
        Wait till an object in object_list is ready/readable.

        Returns list of those objects in object_list which are ready/readable.
        '''
        with _WaitSelector() as selector:
            for obj in object_list:
                selector.register(obj, selectors.EVENT_READ)

            if timeout is not None:
                deadline = time.monotonic() + timeout

            while True:
                ready = selector.select(timeout)
                if ready:
                    return [key.fileobj for (key, events) in ready]
                else:
                    if timeout is not None:
                        timeout = deadline - time.monotonic()
                        if timeout < 0:
                            return ready

#
# Make connection and socket objects shareable if possible
#

if sys.platform == 'win32':
    def reduce_connection(conn):
        handle = conn.fileno()
        with socket.fromfd(handle, socket.AF_INET, socket.SOCK_STREAM) as s:
            from . import resource_sharer
            ds = resource_sharer.DupSocket(s)
            return rebuild_connection, (ds, conn.readable, conn.writable)
    def rebuild_connection(ds, readable, writable):
        sock = ds.detach()
        return Connection(sock.detach(), readable, writable)
    reduction.register(Connection, reduce_connection)

    def reduce_pipe_connection(conn):
        access = ((_winapi.FILE_GENERIC_READ if conn.readable else 0) |
                  (_winapi.FILE_GENERIC_WRITE if conn.writable else 0))
        dh = reduction.DupHandle(conn.fileno(), access)
        return rebuild_pipe_connection, (dh, conn.readable, conn.writable)
    def rebuild_pipe_connection(dh, readable, writable):
        handle = dh.detach()
        return PipeConnection(handle, readable, writable)
    reduction.register(PipeConnection, reduce_pipe_connection)

else:
    def reduce_connection(conn):
        df = reduction.DupFd(conn.fileno())
        return rebuild_connection, (df, conn.readable, conn.writable)
    def rebuild_connection(df, readable, writable):
        fd = df.detach()
        return Connection(fd, readable, writable)
    reduction.register(Connection, reduce_connection)
```
