## Supplementary software v0.2.1 for "Virtual control arms for paediatric myopia trials: external validation of axial-elongation models": context.py

```
import os
import sys
import threading

from . import process
from . import reduction

__all__ = ()

#
# Exceptions
#

class ProcessError(Exception):
    pass

class BufferTooShort(ProcessError):
    pass

class TimeoutError(ProcessError):
    pass

class AuthenticationError(ProcessError):
    pass

#
# Base type for contexts. Bound methods of an instance of this type are included in __all__ of __init__.py
#

class BaseContext(object):

    ProcessError = ProcessError
    BufferTooShort = BufferTooShort
    TimeoutError = TimeoutError
    AuthenticationError = AuthenticationError

    current_process = staticmethod(process.current_process)
    parent_process = staticmethod(process.parent_process)
    active_children = staticmethod(process.active_children)

    def cpu_count(self):
        '''Returns the number of CPUs in the system'''
        num = os.cpu_count()
        if num is None:
            raise NotImplementedError('cannot determine number of cpus')
        else:
            return num

    def Manager(self):
        '''Returns a manager associated with a running server process

        The managers methods such as `Lock()`, `Condition()` and `Queue()`
        can be used to create shared objects.
        '''
        from .managers import SyncManager
        m = SyncManager(ctx=self.get_context())
        m.start()
        return m

    def Pipe(self, duplex=True):
        '''Returns two connection object connected by a pipe'''
        from .connection import Pipe
        return Pipe(duplex)

    def Lock(self):
        '''Returns a non-recursive lock object'''
        from .synchronize import Lock
        return Lock(ctx=self.get_context())

    def RLock(self):
        '''Returns a recursive lock object'''
        from .synchronize import RLock
        return RLock(ctx=self.get_context())

    def Condition(self, lock=None):
        '''Returns a condition object'''
        from .synchronize import Condition
        return Condition(lock, ctx=self.get_context())

    def Semaphore(self, value=1):
        '''Returns a semaphore object'''
        from .synchronize import Semaphore
        return Semaphore(value, ctx=self.get_context())

    def BoundedSemaphore(self, value=1):
        '''Returns a bounded semaphore object'''
        from .synchronize import BoundedSemaphore
        return BoundedSemaphore(value, ctx=self.get_context())

    def Event(self):
        '''Returns an event object'''
        from .synchronize import Event
        return Event(ctx=self.get_context())

    def Barrier(self, parties, action=None, timeout=None):
        '''Returns a barrier object'''
        from .synchronize import Barrier
        return Barrier(parties, action, timeout, ctx=self.get_context())

    def Queue(self, maxsize=0):
        '''Returns a queue object'''
        from .queues import Queue
        return Queue(maxsize, ctx=self.get_context())

    def JoinableQueue(self, maxsize=0):
        '''Returns a queue object'''
        from .queues import JoinableQueue
        return JoinableQueue(maxsize, ctx=self.get_context())

    def SimpleQueue(self):
        '''Returns a queue object'''
        from .queues import SimpleQueue
        return SimpleQueue(ctx=self.get_context())

    def Pool(self, processes=None, initializer=None, initargs=(),
             maxtasksperchild=None):
        '''Returns a process pool object'''
        from .pool import Pool
        return Pool(processes, initializer, initargs, maxtasksperchild,
                    context=self.get_context())

    def RawValue(self, typecode_or_type, *args):
        '''Returns a shared object'''
        from .sharedctypes import RawValue
        return RawValue(typecode_or_type, *args)

    def RawArray(self, typecode_or_type, size_or_initializer):
        '''Returns a shared array'''
        from .sharedctypes import RawArray
        return RawArray(typecode_or_type, size_or_initializer)

    def Value(self, typecode_or_type, *args, lock=True):
        '''Returns a synchronized shared object'''
        from .sharedctypes import Value
        return Value(typecode_or_type, *args, lock=lock,
                     ctx=self.get_context())

    def Array(self, typecode_or_type, size_or_initializer, *, lock=True):
        '''Returns a synchronized shared array'''
        from .sharedctypes import Array
        return Array(typecode_or_type, size_or_initializer, lock=lock,
                     ctx=self.get_context())

    def freeze_support(self):
        '''Check whether this is a fake forked process in a frozen executable.
        If so then run code specified by commandline and exit.
        '''
        if sys.platform == 'win32' and getattr(sys, 'frozen', False):
            from .spawn import freeze_support
            freeze_support()

    def get_logger(self):
        '''Return package logger -- if it does not already exist then
        it is created.
        '''
        from .util import get_logger
        return get_logger()

    def log_to_stderr(self, level=None):
        '''Turn on logging and add a handler which prints to stderr'''
        from .util import log_to_stderr
        return log_to_stderr(level)

    def allow_connection_pickling(self):
        '''Install support for sending connections and sockets
        between processes
        '''
        # This is undocumented.  In previous versions of multiprocessing
        # its only effect was to make socket objects inheritable on Windows.
        from . import connection

    def set_executable(self, executable):
        '''Sets the path to a python.exe or pythonw.exe binary used to run
        child processes instead of sys.executable when using the 'spawn'
        start method.  Useful for people embedding Python.
        '''
        from .spawn import set_executable
        set_executable(executable)

    def set_forkserver_preload(self, module_names):
        '''Set list of module names to try to load in forkserver process.
        This is really just a hint.
        '''
        from .forkserver import set_forkserver_preload
        set_forkserver_preload(module_names)

    def get_context(self, method=None):
        if method is None:
            return self
        try:
            ctx = _concrete_contexts[method]
        except KeyError:
            raise ValueError('cannot find context for %r' % method) from None
        ctx._check_available()
        return ctx

    def get_start_method(self, allow_none=False):
        return self._name

    def set_start_method(self, method, force=False):
        raise ValueError('cannot set start method of concrete context')

    @property
    def reducer(self):
        '''Controls how objects will be reduced to a form that can be
        shared with other processes.'''
        return globals().get('reduction')

    @reducer.setter
    def reducer(self, reduction):
        globals()['reduction'] = reduction

    def _check_available(self):
        pass

#
# Type of default context -- underlying context can be set at most once
#

class Process(process.BaseProcess):
    _start_method = None
    @staticmethod
    def _Popen(process_obj):
        return _default_context.get_context().Process._Popen(process_obj)

    @staticmethod
    def _after_fork():
        return _default_context.get_context().Process._after_fork()

class DefaultContext(BaseContext):
    Process = Process

    def __init__(self, context):
        self._default_context = context
        self._actual_context = None

    def get_context(self, method=None):
        if method is None:
            if self._actual_context is None:
                self._actual_context = self._default_context
            return self._actual_context
        else:
            return super().get_context(method)

    def set_start_method(self, method, force=False):
        if self._actual_context is not None and not force:
            raise RuntimeError('context has already been set')
        if method is None and force:
            self._actual_context = None
            return
        self._actual_context = self.get_context(method)

    def get_start_method(self, allow_none=False):
        if self._actual_context is None:
            if allow_none:
                return None
            self._actual_context = self._default_context
        return self._actual_context._name

    def get_all_start_methods(self):
        """Returns a list of the supported start methods, default first."""
        if sys.platform == 'win32':
            return ['spawn']
        else:
            methods = ['spawn', 'fork'] if sys.platform == 'darwin' else ['fork', 'spawn']
            if reduction.HAVE_SEND_HANDLE:
                methods.append('forkserver')
            return methods


#
# Context types for fixed start method
#

if sys.platform != 'win32':

    class ForkProcess(process.BaseProcess):
        _start_method = 'fork'
        @staticmethod
        def _Popen(process_obj):
            from .popen_fork import Popen
            return Popen(process_obj)

    class SpawnProcess(process.BaseProcess):
        _start_method = 'spawn'
        @staticmethod
        def _Popen(process_obj):
            from .popen_spawn_posix import Popen
            return Popen(process_obj)

        @staticmethod
        def _after_fork():
            # process is spawned, nothing to do
            pass

    class ForkServerProcess(process.BaseProcess):
        _start_method = 'forkserver'
        @staticmethod
        def _Popen(process_obj):
            from .popen_forkserver import Popen
            return Popen(process_obj)

    class ForkContext(BaseContext):
        _name = 'fork'
        Process = ForkProcess

    class SpawnContext(BaseContext):
        _name = 'spawn'
        Process = SpawnProcess

    class ForkServerContext(BaseContext):
        _name = 'forkserver'
        Process = ForkServerProcess
        def _check_available(self):
            if not reduction.HAVE_SEND_HANDLE:
                raise ValueError('forkserver start method not available')

    _concrete_contexts = {
        'fork': ForkContext(),
        'spawn': SpawnContext(),
        'forkserver': ForkServerContext(),
    }
    if sys.platform == 'darwin':
        # bpo-33725: running arbitrary code after fork() is no longer reliable
        # on macOS since macOS 10.14 (Mojave). Use spawn by default instead.
        _default_context = DefaultContext(_concrete_contexts['spawn'])
    else:
        _default_context = DefaultContext(_concrete_contexts['fork'])

else:

    class SpawnProcess(process.BaseProcess):
        _start_method = 'spawn'
        @staticmethod
        def _Popen(process_obj):
            from .popen_spawn_win32 import Popen
            return Popen(process_obj)

        @staticmethod
        def _after_fork():
            # process is spawned, nothing to do
            pass

    class SpawnContext(BaseContext):
        _name = 'spawn'
        Process = SpawnProcess

    _concrete_contexts = {
        'spawn': SpawnContext(),
    }
    _default_context = DefaultContext(_concrete_contexts['spawn'])

#
# Force the start method
#

def _force_start_method(method):
    _default_context._actual_context = _concrete_contexts[method]

#
# Check that the current thread is spawning a child process
#

_tls = threading.local()

def get_spawning_popen():
    return getattr(_tls, 'spawning_popen', None)

def set_spawning_popen(popen):
    _tls.spawning_popen = popen

def assert_spawning(obj):
    if get_spawning_popen() is None:
        raise RuntimeError(
            '%s objects should only be shared between processes'
            ' through inheritance' % type(obj).__name__
            )
```
