## Supplementary software v0.2.1 for "Virtual control arms for paediatric myopia trials: external validation of axial-elongation models": __init__.py

```
#
# Support for the API of the multiprocessing package using threads
#
# multiprocessing/dummy/__init__.py
#
# Copyright (c) 2006-2008, R Oudkerk
# Licensed to PSF under a Contributor Agreement.
#

__all__ = [
    'Process', 'current_process', 'active_children', 'freeze_support',
    'Lock', 'RLock', 'Semaphore', 'BoundedSemaphore', 'Condition',
    'Event', 'Barrier', 'Queue', 'Manager', 'Pipe', 'Pool', 'JoinableQueue'
    ]

#
# Imports
#

import threading
import sys
import weakref
import array

from .connection import Pipe
from threading import Lock, RLock, Semaphore, BoundedSemaphore
from threading import Event, Condition, Barrier
from queue import Queue

#
#
#

class DummyProcess(threading.Thread):

    def __init__(self, group=None, target=None, name=None, args=(), kwargs={}):
        threading.Thread.__init__(self, group, target, name, args, kwargs)
        self._pid = None
        self._children = weakref.WeakKeyDictionary()
        self._start_called = False
        self._parent = current_process()

    def start(self):
        if self._parent is not current_process():
            raise RuntimeError(
                "Parent is {0!r} but current_process is {1!r}".format(
                    self._parent, current_process()))
        self._start_called = True
        if hasattr(self._parent, '_children'):
            self._parent._children[self] = None
        threading.Thread.start(self)

    @property
    def exitcode(self):
        if self._start_called and not self.is_alive():
            return 0
        else:
            return None

#
#
#

Process = DummyProcess
current_process = threading.current_thread
current_process()._children = weakref.WeakKeyDictionary()

def active_children():
    children = current_process()._children
    for p in list(children):
        if not p.is_alive():
            children.pop(p, None)
    return list(children)

def freeze_support():
    pass

#
#
#

class Namespace(object):
    def __init__(self, /, **kwds):
        self.__dict__.update(kwds)
    def __repr__(self):
        items = list(self.__dict__.items())
        temp = []
        for name, value in items:
            if not name.startswith('_'):
                temp.append('%s=%r' % (name, value))
        temp.sort()
        return '%s(%s)' % (self.__class__.__name__, ', '.join(temp))

dict = dict
list = list

def Array(typecode, sequence, lock=True):
    return array.array(typecode, sequence)

class Value(object):
    def __init__(self, typecode, value, lock=True):
        self._typecode = typecode
        self._value = value

    @property
    def value(self):
        return self._value

    @value.setter
    def value(self, value):
        self._value = value

    def __repr__(self):
        return '<%s(%r, %r)>'%(type(self).__name__,self._typecode,self._value)

def Manager():
    return sys.modules[__name__]

def shutdown():
    pass

def Pool(processes=None, initializer=None, initargs=()):
    from ..pool import ThreadPool
    return ThreadPool(processes, initializer, initargs)

JoinableQueue = Queue
```
