## Supplementary software v0.2.1 for "Virtual control arms for paediatric myopia trials: external validation of axial-elongation models": connection.py

```
#
# Analogue of `multiprocessing.connection` which uses queues instead of sockets
#
# multiprocessing/dummy/connection.py
#
# Copyright (c) 2006-2008, R Oudkerk
# Licensed to PSF under a Contributor Agreement.
#

__all__ = [ 'Client', 'Listener', 'Pipe' ]

from queue import Queue


families = [None]


class Listener(object):

    def __init__(self, address=None, family=None, backlog=1):
        self._backlog_queue = Queue(backlog)

    def accept(self):
        return Connection(*self._backlog_queue.get())

    def close(self):
        self._backlog_queue = None

    @property
    def address(self):
        return self._backlog_queue

    def __enter__(self):
        return self

    def __exit__(self, exc_type, exc_value, exc_tb):
        self.close()


def Client(address):
    _in, _out = Queue(), Queue()
    address.put((_out, _in))
    return Connection(_in, _out)


def Pipe(duplex=True):
    a, b = Queue(), Queue()
    return Connection(a, b), Connection(b, a)


class Connection(object):

    def __init__(self, _in, _out):
        self._out = _out
        self._in = _in
        self.send = self.send_bytes = _out.put
        self.recv = self.recv_bytes = _in.get

    def poll(self, timeout=0.0):
        if self._in.qsize() > 0:
            return True
        if timeout <= 0.0:
            return False
        with self._in.not_empty:
            self._in.not_empty.wait(timeout)
        return self._in.qsize() > 0

    def close(self):
        pass

    def __enter__(self):
        return self

    def __exit__(self, exc_type, exc_value, exc_tb):
        self.close()
```
