## Supplementary software v0.2.1 for "Virtual control arms for paediatric myopia trials: external validation of axial-elongation models": forkserver.py

```
import atexit
import errno
import os
import selectors
import signal
import socket
import struct
import sys
import threading
import warnings

from . import connection
from . import process
from .context import reduction
from . import resource_tracker
from . import spawn
from . import util

__all__ = ['ensure_running', 'get_inherited_fds', 'connect_to_new_process',
           'set_forkserver_preload']

#
#
#

MAXFDS_TO_SEND = 256
SIGNED_STRUCT = struct.Struct('q')     # large enough for pid_t

#
# Forkserver class
#

class ForkServer(object):

    def __init__(self):
        self._forkserver_address = None
        self._forkserver_alive_fd = None
        self._forkserver_pid = None
        self._inherited_fds = None
        self._lock = threading.Lock()
        self._preload_modules = ['__main__']

    def _stop(self):
        # Method used by unit tests to stop the server
        with self._lock:
            self._stop_unlocked()

    def _stop_unlocked(self):
        if self._forkserver_pid is None:
            return

        # close the "alive" file descriptor asks the server to stop
        os.close(self._forkserver_alive_fd)
        self._forkserver_alive_fd = None

        os.waitpid(self._forkserver_pid, 0)
        self._forkserver_pid = None

        if not util.is_abstract_socket_namespace(self._forkserver_address):
            os.unlink(self._forkserver_address)
        self._forkserver_address = None

    def set_forkserver_preload(self, modules_names):
        '''Set list of module names to try to load in forkserver process.'''
        if not all(type(mod) is str for mod in modules_names):
            raise TypeError('module_names must be a list of strings')
        self._preload_modules = modules_names

    def get_inherited_fds(self):
        '''Return list of fds inherited from parent process.

        This returns None if the current process was not started by fork
        server.
        '''
        return self._inherited_fds

    def connect_to_new_process(self, fds):
        '''Request forkserver to create a child process.

        Returns a pair of fds (status_r, data_w).  The calling process can read
        the child process's pid and (eventually) its returncode from status_r.
        The calling process should write to data_w the pickled preparation and
        process data.
        '''
        self.ensure_running()
        if len(fds) + 4 >= MAXFDS_TO_SEND:
            raise ValueError('too many fds')
        with socket.socket(socket.AF_UNIX) as client:
            client.connect(self._forkserver_address)
            parent_r, child_w = os.pipe()
            child_r, parent_w = os.pipe()
            allfds = [child_r, child_w, self._forkserver_alive_fd,
                      resource_tracker.getfd()]
            allfds += fds
            try:
                reduction.sendfds(client, allfds)
                return parent_r, parent_w
            except:
                os.close(parent_r)
                os.close(parent_w)
                raise
            finally:
                os.close(child_r)
                os.close(child_w)

    def ensure_running(self):
        '''Make sure that a fork server is running.

        This can be called from any process.  Note that usually a child
        process will just reuse the forkserver started by its parent, so
        ensure_running() will do nothing.
        '''
        with self._lock:
            resource_tracker.ensure_running()
            if self._forkserver_pid is not None:
                # forkserver was launched before, is it still running?
                pid, status = os.waitpid(self._forkserver_pid, os.WNOHANG)
                if not pid:
                    # still alive
                    return
                # dead, launch it again
                os.close(self._forkserver_alive_fd)
                self._forkserver_address = None
                self._forkserver_alive_fd = None
                self._forkserver_pid = None

            cmd = ('from multiprocessing.forkserver import main; ' +
                   'main(%d, %d, %r, **%r)')

            if self._preload_modules:
                desired_keys = {'main_path', 'sys_path'}
                data = spawn.get_preparation_data('ignore')
                data = {x: y for x, y in data.items() if x in desired_keys}
            else:
                data = {}

            with socket.socket(socket.AF_UNIX) as listener:
                address = connection.arbitrary_address('AF_UNIX')
                listener.bind(address)
                if not util.is_abstract_socket_namespace(address):
                    os.chmod(address, 0o600)
                listener.listen()

                # all client processes own the write end of the "alive" pipe;
                # when they all terminate the read end becomes ready.
                alive_r, alive_w = os.pipe()
                try:
                    fds_to_pass = [listener.fileno(), alive_r]
                    cmd %= (listener.fileno(), alive_r, self._preload_modules,
                            data)
                    exe = spawn.get_executable()
                    args = [exe] + util._args_from_interpreter_flags()
                    args += ['-c', cmd]
                    pid = util.spawnv_passfds(exe, args, fds_to_pass)
                except:
                    os.close(alive_w)
                    raise
                finally:
                    os.close(alive_r)
                self._forkserver_address = address
                self._forkserver_alive_fd = alive_w
                self._forkserver_pid = pid

#
#
#

def main(listener_fd, alive_r, preload, main_path=None, sys_path=None):
    '''Run forkserver.'''
    if preload:
        if sys_path is not None:
            sys.path[:] = sys_path
        if '__main__' in preload and main_path is not None:
            process.current_process()._inheriting = True
            try:
                spawn.import_main_path(main_path)
            finally:
                del process.current_process()._inheriting
        for modname in preload:
            try:
                __import__(modname)
            except ImportError:
                pass

    util._close_stdin()

    sig_r, sig_w = os.pipe()
    os.set_blocking(sig_r, False)
    os.set_blocking(sig_w, False)

    def sigchld_handler(*_unused):
        # Dummy signal handler, doesn't do anything
        pass

    handlers = {
        # unblocking SIGCHLD allows the wakeup fd to notify our event loop
        signal.SIGCHLD: sigchld_handler,
        # protect the process from ^C
        signal.SIGINT: signal.SIG_IGN,
        }
    old_handlers = {sig: signal.signal(sig, val)
                    for (sig, val) in handlers.items()}

    # calling os.write() in the Python signal handler is racy
    signal.set_wakeup_fd(sig_w)

    # map child pids to client fds
    pid_to_fd = {}

    with socket.socket(socket.AF_UNIX, fileno=listener_fd) as listener, \
         selectors.DefaultSelector() as selector:
        _forkserver._forkserver_address = listener.getsockname()

        selector.register(listener, selectors.EVENT_READ)
        selector.register(alive_r, selectors.EVENT_READ)
        selector.register(sig_r, selectors.EVENT_READ)

        while True:
            try:
                while True:
                    rfds = [key.fileobj for (key, events) in selector.select()]
                    if rfds:
                        break

                if alive_r in rfds:
                    # EOF because no more client processes left
                    assert os.read(alive_r, 1) == b'', "Not at EOF?"
                    raise SystemExit

                if sig_r in rfds:
                    # Got SIGCHLD
                    os.read(sig_r, 65536)  # exhaust
                    while True:
                        # Scan for child processes
                        try:
                            pid, sts = os.waitpid(-1, os.WNOHANG)
                        except ChildProcessError:
                            break
                        if pid == 0:
                            break
                        child_w = pid_to_fd.pop(pid, None)
                        if child_w is not None:
                            returncode = os.waitstatus_to_exitcode(sts)

                            # Send exit code to client process
                            try:
                                write_signed(child_w, returncode)
                            except BrokenPipeError:
                                # client vanished
                                pass
                            os.close(child_w)
                        else:
                            # This shouldn't happen really
                            warnings.warn('forkserver: waitpid returned '
                                          'unexpected pid %d' % pid)

                if listener in rfds:
                    # Incoming fork request
                    with listener.accept()[0] as s:
                        # Receive fds from client
                        fds = reduction.recvfds(s, MAXFDS_TO_SEND + 1)
                        if len(fds) > MAXFDS_TO_SEND:
                            raise RuntimeError(
                                "Too many ({0:n}) fds to send".format(
                                    len(fds)))
                        child_r, child_w, *fds = fds
                        s.close()
                        pid = os.fork()
                        if pid == 0:
                            # Child
                            code = 1
                            try:
                                listener.close()
                                selector.close()
                                unused_fds = [alive_r, child_w, sig_r, sig_w]
                                unused_fds.extend(pid_to_fd.values())
                                atexit._clear()
                                atexit.register(util._exit_function)
                                code = _serve_one(child_r, fds,
                                                  unused_fds,
                                                  old_handlers)
                            except Exception:
                                sys.excepthook(*sys.exc_info())
                                sys.stderr.flush()
                            finally:
                                atexit._run_exitfuncs()
                                os._exit(code)
                        else:
                            # Send pid to client process
                            try:
                                write_signed(child_w, pid)
                            except BrokenPipeError:
                                # client vanished
                                pass
                            pid_to_fd[pid] = child_w
                            os.close(child_r)
                            for fd in fds:
                                os.close(fd)

            except OSError as e:
                if e.errno != errno.ECONNABORTED:
                    raise


def _serve_one(child_r, fds, unused_fds, handlers):
    # close unnecessary stuff and reset signal handlers
    signal.set_wakeup_fd(-1)
    for sig, val in handlers.items():
        signal.signal(sig, val)
    for fd in unused_fds:
        os.close(fd)

    (_forkserver._forkserver_alive_fd,
     resource_tracker._resource_tracker._fd,
     *_forkserver._inherited_fds) = fds

    # Run process object received over pipe
    parent_sentinel = os.dup(child_r)
    code = spawn._main(child_r, parent_sentinel)

    return code


#
# Read and write signed numbers
#

def read_signed(fd):
    data = b''
    length = SIGNED_STRUCT.size
    while len(data) < length:
        s = os.read(fd, length - len(data))
        if not s:
            raise EOFError('unexpected EOF')
        data += s
    return SIGNED_STRUCT.unpack(data)[0]

def write_signed(fd, n):
    msg = SIGNED_STRUCT.pack(n)
    while msg:
        nbytes = os.write(fd, msg)
        if nbytes == 0:
            raise RuntimeError('should not get here')
        msg = msg[nbytes:]

#
#
#

_forkserver = ForkServer()
ensure_running = _forkserver.ensure_running
get_inherited_fds = _forkserver.get_inherited_fds
connect_to_new_process = _forkserver.connect_to_new_process
set_forkserver_preload = _forkserver.set_forkserver_preload
```
