## Supplementary software v0.2.1 for "Virtual control arms for paediatric myopia trials: external validation of axial-elongation models": heap.py

```
#
# Module which supports allocation of memory from an mmap
#
# multiprocessing/heap.py
#
# Copyright (c) 2006-2008, R Oudkerk
# Licensed to PSF under a Contributor Agreement.
#

import bisect
from collections import defaultdict
import mmap
import os
import sys
import tempfile
import threading

from .context import reduction, assert_spawning
from . import util

__all__ = ['BufferWrapper']

#
# Inheritable class which wraps an mmap, and from which blocks can be allocated
#

if sys.platform == 'win32':

    import _winapi

    class Arena(object):
        """
        A shared memory area backed by anonymous memory (Windows).
        """

        _rand = tempfile._RandomNameSequence()

        def __init__(self, size):
            self.size = size
            for i in range(100):
                name = 'pym-%d-%s' % (os.getpid(), next(self._rand))
                buf = mmap.mmap(-1, size, tagname=name)
                if _winapi.GetLastError() == 0:
                    break
                # We have reopened a preexisting mmap.
                buf.close()
            else:
                raise FileExistsError('Cannot find name for new mmap')
            self.name = name
            self.buffer = buf
            self._state = (self.size, self.name)

        def __getstate__(self):
            assert_spawning(self)
            return self._state

        def __setstate__(self, state):
            self.size, self.name = self._state = state
            # Reopen existing mmap
            self.buffer = mmap.mmap(-1, self.size, tagname=self.name)
            # XXX Temporarily preventing buildbot failures while determining
            # XXX the correct long-term fix. See issue 23060
            #assert _winapi.GetLastError() == _winapi.ERROR_ALREADY_EXISTS

else:

    class Arena(object):
        """
        A shared memory area backed by a temporary file (POSIX).
        """

        if sys.platform == 'linux':
            _dir_candidates = ['/dev/shm']
        else:
            _dir_candidates = []

        def __init__(self, size, fd=-1):
            self.size = size
            self.fd = fd
            if fd == -1:
                # Arena is created anew (if fd != -1, it means we're coming
                # from rebuild_arena() below)
                self.fd, name = tempfile.mkstemp(
                     prefix='pym-%d-'%os.getpid(),
                     dir=self._choose_dir(size))
                os.unlink(name)
                util.Finalize(self, os.close, (self.fd,))
                os.ftruncate(self.fd, size)
            self.buffer = mmap.mmap(self.fd, self.size)

        def _choose_dir(self, size):
            # Choose a non-storage backed directory if possible,
            # to improve performance
            for d in self._dir_candidates:
                st = os.statvfs(d)
                if st.f_bavail * st.f_frsize >= size:  # enough free space?
                    return d
            return util.get_temp_dir()

    def reduce_arena(a):
        if a.fd == -1:
            raise ValueError('Arena is unpicklable because '
                             'forking was enabled when it was created')
        return rebuild_arena, (a.size, reduction.DupFd(a.fd))

    def rebuild_arena(size, dupfd):
        return Arena(size, dupfd.detach())

    reduction.register(Arena, reduce_arena)

#
# Class allowing allocation of chunks of memory from arenas
#

class Heap(object):

    # Minimum malloc() alignment
    _alignment = 8

    _DISCARD_FREE_SPACE_LARGER_THAN = 4 * 1024 ** 2  # 4 MB
    _DOUBLE_ARENA_SIZE_UNTIL = 4 * 1024 ** 2

    def __init__(self, size=mmap.PAGESIZE):
        self._lastpid = os.getpid()
        self._lock = threading.Lock()
        # Current arena allocation size
        self._size = size
        # A sorted list of available block sizes in arenas
        self._lengths = []

        # Free block management:
        # - map each block size to a list of `(Arena, start, stop)` blocks
        self._len_to_seq = {}
        # - map `(Arena, start)` tuple to the `(Arena, start, stop)` block
        #   starting at that offset
        self._start_to_block = {}
        # - map `(Arena, stop)` tuple to the `(Arena, start, stop)` block
        #   ending at that offset
        self._stop_to_block = {}

        # Map arenas to their `(Arena, start, stop)` blocks in use
        self._allocated_blocks = defaultdict(set)
        self._arenas = []

        # List of pending blocks to free - see comment in free() below
        self._pending_free_blocks = []

        # Statistics
        self._n_mallocs = 0
        self._n_frees = 0

    @staticmethod
    def _roundup(n, alignment):
        # alignment must be a power of 2
        mask = alignment - 1
        return (n + mask) & ~mask

    def _new_arena(self, size):
        # Create a new arena with at least the given *size*
        length = self._roundup(max(self._size, size), mmap.PAGESIZE)
        # We carve larger and larger arenas, for efficiency, until we
        # reach a large-ish size (roughly L3 cache-sized)
        if self._size < self._DOUBLE_ARENA_SIZE_UNTIL:
            self._size *= 2
        util.info('allocating a new mmap of length %d', length)
        arena = Arena(length)
        self._arenas.append(arena)
        return (arena, 0, length)

    def _discard_arena(self, arena):
        # Possibly delete the given (unused) arena
        length = arena.size
        # Reusing an existing arena is faster than creating a new one, so
        # we only reclaim space if it's large enough.
        if length < self._DISCARD_FREE_SPACE_LARGER_THAN:
            return
        blocks = self._allocated_blocks.pop(arena)
        assert not blocks
        del self._start_to_block[(arena, 0)]
        del self._stop_to_block[(arena, length)]
        self._arenas.remove(arena)
        seq = self._len_to_seq[length]
        seq.remove((arena, 0, length))
        if not seq:
            del self._len_to_seq[length]
            self._lengths.remove(length)

    def _malloc(self, size):
        # returns a large enough block -- it might be much larger
        i = bisect.bisect_left(self._lengths, size)
        if i == len(self._lengths):
            return self._new_arena(size)
        else:
            length = self._lengths[i]
            seq = self._len_to_seq[length]
            block = seq.pop()
            if not seq:
                del self._len_to_seq[length], self._lengths[i]

        (arena, start, stop) = block
        del self._start_to_block[(arena, start)]
        del self._stop_to_block[(arena, stop)]
        return block

    def _add_free_block(self, block):
        # make block available and try to merge with its neighbours in the arena
        (arena, start, stop) = block

        try:
            prev_block = self._stop_to_block[(arena, start)]
        except KeyError:
            pass
        else:
            start, _ = self._absorb(prev_block)

        try:
            next_block = self._start_to_block[(arena, stop)]
        except KeyError:
            pass
        else:
            _, stop = self._absorb(next_block)

        block = (arena, start, stop)
        length = stop - start

        try:
            self._len_to_seq[length].append(block)
        except KeyError:
            self._len_to_seq[length] = [block]
            bisect.insort(self._lengths, length)

        self._start_to_block[(arena, start)] = block
        self._stop_to_block[(arena, stop)] = block

    def _absorb(self, block):
        # deregister this block so it can be merged with a neighbour
        (arena, start, stop) = block
        del self._start_to_block[(arena, start)]
        del self._stop_to_block[(arena, stop)]

        length = stop - start
        seq = self._len_to_seq[length]
        seq.remove(block)
        if not seq:
            del self._len_to_seq[length]
            self._lengths.remove(length)

        return start, stop

    def _remove_allocated_block(self, block):
        arena, start, stop = block
        blocks = self._allocated_blocks[arena]
        blocks.remove((start, stop))
        if not blocks:
            # Arena is entirely free, discard it from this process
            self._discard_arena(arena)

    def _free_pending_blocks(self):
        # Free all the blocks in the pending list - called with the lock held.
        while True:
            try:
                block = self._pending_free_blocks.pop()
            except IndexError:
                break
            self._add_free_block(block)
            self._remove_allocated_block(block)

    def free(self, block):
        # free a block returned by malloc()
        # Since free() can be called asynchronously by the GC, it could happen
        # that it's called while self._lock is held: in that case,
        # self._lock.acquire() would deadlock (issue #12352). To avoid that, a
        # trylock is used instead, and if the lock can't be acquired
        # immediately, the block is added to a list of blocks to be freed
        # synchronously sometimes later from malloc() or free(), by calling
        # _free_pending_blocks() (appending and retrieving from a list is not
        # strictly thread-safe but under CPython it's atomic thanks to the GIL).
        if os.getpid() != self._lastpid:
            raise ValueError(
                "My pid ({0:n}) is not last pid {1:n}".format(
                    os.getpid(),self._lastpid))
        if not self._lock.acquire(False):
            # can't acquire the lock right now, add the block to the list of
            # pending blocks to free
            self._pending_free_blocks.append(block)
        else:
            # we hold the lock
            try:
                self._n_frees += 1
                self._free_pending_blocks()
                self._add_free_block(block)
                self._remove_allocated_block(block)
            finally:
                self._lock.release()

    def malloc(self, size):
        # return a block of right size (possibly rounded up)
        if size < 0:
            raise ValueError("Size {0:n} out of range".format(size))
        if sys.maxsize <= size:
            raise OverflowError("Size {0:n} too large".format(size))
        if os.getpid() != self._lastpid:
            self.__init__()                     # reinitialize after fork
        with self._lock:
            self._n_mallocs += 1
            # allow pending blocks to be marked available
            self._free_pending_blocks()
            size = self._roundup(max(size, 1), self._alignment)
            (arena, start, stop) = self._malloc(size)
            real_stop = start + size
            if real_stop < stop:
                # if the returned block is larger than necessary, mark
                # the remainder available
                self._add_free_block((arena, real_stop, stop))
            self._allocated_blocks[arena].add((start, real_stop))
            return (arena, start, real_stop)

#
# Class wrapping a block allocated out of a Heap -- can be inherited by child process
#

class BufferWrapper(object):

    _heap = Heap()

    def __init__(self, size):
        if size < 0:
            raise ValueError("Size {0:n} out of range".format(size))
        if sys.maxsize <= size:
            raise OverflowError("Size {0:n} too large".format(size))
        block = BufferWrapper._heap.malloc(size)
        self._state = (block, size)
        util.Finalize(self, BufferWrapper._heap.free, args=(block,))

    def create_memoryview(self):
        (arena, start, stop), size = self._state
        return memoryview(arena.buffer)[start:start+size]
```
