## Supplementary software v0.2.1 for "Virtual control arms for paediatric myopia trials: external validation of axial-elongation models": managers.py

```
#
# Module providing manager classes for dealing
# with shared objects
#
# multiprocessing/managers.py
#
# Copyright (c) 2006-2008, R Oudkerk
# Licensed to PSF under a Contributor Agreement.
#

__all__ = [ 'BaseManager', 'SyncManager', 'BaseProxy', 'Token' ]

#
# Imports
#

import sys
import threading
import signal
import array
import queue
import time
import types
import os
from os import getpid

from traceback import format_exc

from . import connection
from .context import reduction, get_spawning_popen, ProcessError
from . import pool
from . import process
from . import util
from . import get_context
try:
    from . import shared_memory
except ImportError:
    HAS_SHMEM = False
else:
    HAS_SHMEM = True
    __all__.append('SharedMemoryManager')

#
# Register some things for pickling
#

def reduce_array(a):
    return array.array, (a.typecode, a.tobytes())
reduction.register(array.array, reduce_array)

view_types = [type(getattr({}, name)()) for name in ('items','keys','values')]
def rebuild_as_list(obj):
    return list, (list(obj),)
for view_type in view_types:
    reduction.register(view_type, rebuild_as_list)
del view_type, view_types

#
# Type for identifying shared objects
#

class Token(object):
    '''
    Type to uniquely identify a shared object
    '''
    __slots__ = ('typeid', 'address', 'id')

    def __init__(self, typeid, address, id):
        (self.typeid, self.address, self.id) = (typeid, address, id)

    def __getstate__(self):
        return (self.typeid, self.address, self.id)

    def __setstate__(self, state):
        (self.typeid, self.address, self.id) = state

    def __repr__(self):
        return '%s(typeid=%r, address=%r, id=%r)' % \
               (self.__class__.__name__, self.typeid, self.address, self.id)

#
# Function for communication with a manager's server process
#

def dispatch(c, id, methodname, args=(), kwds={}):
    '''
    Send a message to manager using connection `c` and return response
    '''
    c.send((id, methodname, args, kwds))
    kind, result = c.recv()
    if kind == '#RETURN':
        return result
    try:
        raise convert_to_error(kind, result)
    finally:
        del result  # break reference cycle

def convert_to_error(kind, result):
    if kind == '#ERROR':
        return result
    elif kind in ('#TRACEBACK', '#UNSERIALIZABLE'):
        if not isinstance(result, str):
            raise TypeError(
                "Result {0!r} (kind '{1}') type is {2}, not str".format(
                    result, kind, type(result)))
        if kind == '#UNSERIALIZABLE':
            return RemoteError('Unserializable message: %s\n' % result)
        else:
            return RemoteError(result)
    else:
        return ValueError('Unrecognized message type {!r}'.format(kind))

class RemoteError(Exception):
    def __str__(self):
        return ('\n' + '-'*75 + '\n' + str(self.args[0]) + '-'*75)

#
# Functions for finding the method names of an object
#

def all_methods(obj):
    '''
    Return a list of names of methods of `obj`
    '''
    temp = []
    for name in dir(obj):
        func = getattr(obj, name)
        if callable(func):
            temp.append(name)
    return temp

def public_methods(obj):
    '''
    Return a list of names of methods of `obj` which do not start with '_'
    '''
    return [name for name in all_methods(obj) if name[0] != '_']

#
# Server which is run in a process controlled by a manager
#

class Server(object):
    '''
    Server class which runs in a process controlled by a manager object
    '''
    public = ['shutdown', 'create', 'accept_connection', 'get_methods',
              'debug_info', 'number_of_objects', 'dummy', 'incref', 'decref']

    def __init__(self, registry, address, authkey, serializer):
        if not isinstance(authkey, bytes):
            raise TypeError(
                "Authkey {0!r} is type {1!s}, not bytes".format(
                    authkey, type(authkey)))
        self.registry = registry
        self.authkey = process.AuthenticationString(authkey)
        Listener, Client = listener_client[serializer]

        # do authentication later
        self.listener = Listener(address=address, backlog=128)
        self.address = self.listener.address

        self.id_to_obj = {'0': (None, ())}
        self.id_to_refcount = {}
        self.id_to_local_proxy_obj = {}
        self.mutex = threading.Lock()

    def serve_forever(self):
        '''
        Run the server forever
        '''
        self.stop_event = threading.Event()
        process.current_process()._manager_server = self
        try:
            accepter = threading.Thread(target=self.accepter)
            accepter.daemon = True
            accepter.start()
            try:
                while not self.stop_event.is_set():
                    self.stop_event.wait(1)
            except (KeyboardInterrupt, SystemExit):
                pass
        finally:
            if sys.stdout != sys.__stdout__: # what about stderr?
                util.debug('resetting stdout, stderr')
                sys.stdout = sys.__stdout__
                sys.stderr = sys.__stderr__
            sys.exit(0)

    def accepter(self):
        while True:
            try:
                c = self.listener.accept()
            except OSError:
                continue
            t = threading.Thread(target=self.handle_request, args=(c,))
            t.daemon = True
            t.start()

    def _handle_request(self, c):
        request = None
        try:
            connection.deliver_challenge(c, self.authkey)
            connection.answer_challenge(c, self.authkey)
            request = c.recv()
            ignore, funcname, args, kwds = request
            assert funcname in self.public, '%r unrecognized' % funcname
            func = getattr(self, funcname)
        except Exception:
            msg = ('#TRACEBACK', format_exc())
        else:
            try:
                result = func(c, *args, **kwds)
            except Exception:
                msg = ('#TRACEBACK', format_exc())
            else:
                msg = ('#RETURN', result)

        try:
            c.send(msg)
        except Exception as e:
            try:
                c.send(('#TRACEBACK', format_exc()))
            except Exception:
                pass
            util.info('Failure to send message: %r', msg)
            util.info(' ... request was %r', request)
            util.info(' ... exception was %r', e)

    def handle_request(self, conn):
        '''
        Handle a new connection
        '''
        try:
            self._handle_request(conn)
        except SystemExit:
            # Server.serve_client() calls sys.exit(0) on EOF
            pass
        finally:
            conn.close()

    def serve_client(self, conn):
        '''
        Handle requests from the proxies in a particular process/thread
        '''
        util.debug('starting server thread to service %r',
                   threading.current_thread().name)

        recv = conn.recv
        send = conn.send
        id_to_obj = self.id_to_obj

        while not self.stop_event.is_set():

            try:
                methodname = obj = None
                request = recv()
                ident, methodname, args, kwds = request
                try:
                    obj, exposed, gettypeid = id_to_obj[ident]
                except KeyError as ke:
                    try:
                        obj, exposed, gettypeid = \
                            self.id_to_local_proxy_obj[ident]
                    except KeyError:
                        raise ke

                if methodname not in exposed:
                    raise AttributeError(
                        'method %r of %r object is not in exposed=%r' %
                        (methodname, type(obj), exposed)
                        )

                function = getattr(obj, methodname)

                try:
                    res = function(*args, **kwds)
                except Exception as e:
                    msg = ('#ERROR', e)
                else:
                    typeid = gettypeid and gettypeid.get(methodname, None)
                    if typeid:
                        rident, rexposed = self.create(conn, typeid, res)
                        token = Token(typeid, self.address, rident)
                        msg = ('#PROXY', (rexposed, token))
                    else:
                        msg = ('#RETURN', res)

            except AttributeError:
                if methodname is None:
                    msg = ('#TRACEBACK', format_exc())
                else:
                    try:
                        fallback_func = self.fallback_mapping[methodname]
                        result = fallback_func(
                            self, conn, ident, obj, *args, **kwds
                            )
                        msg = ('#RETURN', result)
                    except Exception:
                        msg = ('#TRACEBACK', format_exc())

            except EOFError:
                util.debug('got EOF -- exiting thread serving %r',
                           threading.current_thread().name)
                sys.exit(0)

            except Exception:
                msg = ('#TRACEBACK', format_exc())

            try:
                try:
                    send(msg)
                except Exception:
                    send(('#UNSERIALIZABLE', format_exc()))
            except Exception as e:
                util.info('exception in thread serving %r',
                        threading.current_thread().name)
                util.info(' ... message was %r', msg)
                util.info(' ... exception was %r', e)
                conn.close()
                sys.exit(1)

    def fallback_getvalue(self, conn, ident, obj):
        return obj

    def fallback_str(self, conn, ident, obj):
        return str(obj)

    def fallback_repr(self, conn, ident, obj):
        return repr(obj)

    fallback_mapping = {
        '__str__':fallback_str,
        '__repr__':fallback_repr,
        '#GETVALUE':fallback_getvalue
        }

    def dummy(self, c):
        pass

    def debug_info(self, c):
        '''
        Return some info --- useful to spot problems with refcounting
        '''
        # Perhaps include debug info about 'c'?
        with self.mutex:
            result = []
            keys = list(self.id_to_refcount.keys())
            keys.sort()
            for ident in keys:
                if ident != '0':
                    result.append('  %s:       refcount=%s\n    %s' %
                                  (ident, self.id_to_refcount[ident],
                                   str(self.id_to_obj[ident][0])[:75]))
            return '\n'.join(result)

    def number_of_objects(self, c):
        '''
        Number of shared objects
        '''
        # Doesn't use (len(self.id_to_obj) - 1) as we shouldn't count ident='0'
        return len(self.id_to_refcount)

    def shutdown(self, c):
        '''
        Shutdown this process
        '''
        try:
            util.debug('manager received shutdown message')
            c.send(('#RETURN', None))
        except:
            import traceback
            traceback.print_exc()
        finally:
            self.stop_event.set()

    def create(self, c, typeid, /, *args, **kwds):
        '''
        Create a new shared object and return its id
        '''
        with self.mutex:
            callable, exposed, method_to_typeid, proxytype = \
                      self.registry[typeid]

            if callable is None:
                if kwds or (len(args) != 1):
                    raise ValueError(
                        "Without callable, must have one non-keyword argument")
                obj = args[0]
            else:
                obj = callable(*args, **kwds)

            if exposed is None:
                exposed = public_methods(obj)
            if method_to_typeid is not None:
                if not isinstance(method_to_typeid, dict):
                    raise TypeError(
                        "Method_to_typeid {0!r}: type {1!s}, not dict".format(
                            method_to_typeid, type(method_to_typeid)))
                exposed = list(exposed) + list(method_to_typeid)

            ident = '%x' % id(obj)  # convert to string because xmlrpclib
                                    # only has 32 bit signed integers
            util.debug('%r callable returned object with id %r', typeid, ident)

            self.id_to_obj[ident] = (obj, set(exposed), method_to_typeid)
            if ident not in self.id_to_refcount:
                self.id_to_refcount[ident] = 0

        self.incref(c, ident)
        return ident, tuple(exposed)

    def get_methods(self, c, token):
        '''
        Return the methods of the shared object indicated by token
        '''
        return tuple(self.id_to_obj[token.id][1])

    def accept_connection(self, c, name):
        '''
        Spawn a new thread to serve this connection
        '''
        threading.current_thread().name = name
        c.send(('#RETURN', None))
        self.serve_client(c)

    def incref(self, c, ident):
        with self.mutex:
            try:
                self.id_to_refcount[ident] += 1
            except KeyError as ke:
                # If no external references exist but an internal (to the
                # manager) still does and a new external reference is created
                # from it, restore the manager's tracking of it from the
                # previously stashed internal ref.
                if ident in self.id_to_local_proxy_obj:
                    self.id_to_refcount[ident] = 1
                    self.id_to_obj[ident] = \
                        self.id_to_local_proxy_obj[ident]
                    util.debug('Server re-enabled tracking & INCREF %r', ident)
                else:
                    raise ke

    def decref(self, c, ident):
        if ident not in self.id_to_refcount and \
            ident in self.id_to_local_proxy_obj:
            util.debug('Server DECREF skipping %r', ident)
            return

        with self.mutex:
            if self.id_to_refcount[ident] <= 0:
                raise AssertionError(
                    "Id {0!s} ({1!r}) has refcount {2:n}, not 1+".format(
                        ident, self.id_to_obj[ident],
                        self.id_to_refcount[ident]))
            self.id_to_refcount[ident] -= 1
            if self.id_to_refcount[ident] == 0:
                del self.id_to_refcount[ident]

        if ident not in self.id_to_refcount:
            # Two-step process in case the object turns out to contain other
            # proxy objects (e.g. a managed list of managed lists).
            # Otherwise, deleting self.id_to_obj[ident] would trigger the
            # deleting of the stored value (another managed object) which would
            # in turn attempt to acquire the mutex that is already held here.
            self.id_to_obj[ident] = (None, (), None)  # thread-safe
            util.debug('disposing of obj with id %r', ident)
            with self.mutex:
                del self.id_to_obj[ident]


#
# Class to represent state of a manager
#

class State(object):
    __slots__ = ['value']
    INITIAL = 0
    STARTED = 1
    SHUTDOWN = 2

#
# Mapping from serializer name to Listener and Client types
#

listener_client = {
    'pickle' : (connection.Listener, connection.Client),
    'xmlrpclib' : (connection.XmlListener, connection.XmlClient)
    }

#
# Definition of BaseManager
#

class BaseManager(object):
    '''
    Base class for managers
    '''
    _registry = {}
    _Server = Server

    def __init__(self, address=None, authkey=None, serializer='pickle',
                 ctx=None, *, shutdown_timeout=1.0):
        if authkey is None:
            authkey = process.current_process().authkey
        self._address = address     # XXX not final address if eg ('', 0)
        self._authkey = process.AuthenticationString(authkey)
        self._state = State()
        self._state.value = State.INITIAL
        self._serializer = serializer
        self._Listener, self._Client = listener_client[serializer]
        self._ctx = ctx or get_context()
        self._shutdown_timeout = shutdown_timeout

    def get_server(self):
        '''
        Return server object with serve_forever() method and address attribute
        '''
        if self._state.value != State.INITIAL:
            if self._state.value == State.STARTED:
                raise ProcessError("Already started server")
            elif self._state.value == State.SHUTDOWN:
                raise ProcessError("Manager has shut down")
            else:
                raise ProcessError(
                    "Unknown state {!r}".format(self._state.value))
        return Server(self._registry, self._address,
                      self._authkey, self._serializer)

    def connect(self):
        '''
        Connect manager object to the server process
        '''
        Listener, Client = listener_client[self._serializer]
        conn = Client(self._address, authkey=self._authkey)
        dispatch(conn, None, 'dummy')
        self._state.value = State.STARTED

    def start(self, initializer=None, initargs=()):
        '''
        Spawn a server process for this manager object
        '''
        if self._state.value != State.INITIAL:
            if self._state.value == State.STARTED:
                raise ProcessError("Already started server")
            elif self._state.value == State.SHUTDOWN:
                raise ProcessError("Manager has shut down")
            else:
                raise ProcessError(
                    "Unknown state {!r}".format(self._state.value))

        if initializer is not None and not callable(initializer):
            raise TypeError('initializer must be a callable')

        # pipe over which we will retrieve address of server
        reader, writer = connection.Pipe(duplex=False)

        # spawn process which runs a server
        self._process = self._ctx.Process(
            target=type(self)._run_server,
            args=(self._registry, self._address, self._authkey,
                  self._serializer, writer, initializer, initargs),
            )
        ident = ':'.join(str(i) for i in self._process._identity)
        self._process.name = type(self).__name__  + '-' + ident
        self._process.start()

        # get address of server
        writer.close()
        self._address = reader.recv()
        reader.close()

        # register a finalizer
        self._state.value = State.STARTED
        self.shutdown = util.Finalize(
            self, type(self)._finalize_manager,
            args=(self._process, self._address, self._authkey, self._state,
                  self._Client, self._shutdown_timeout),
            exitpriority=0
            )

    @classmethod
    def _run_server(cls, registry, address, authkey, serializer, writer,
                    initializer=None, initargs=()):
        '''
        Create a server, report its address and run it
        '''
        # bpo-36368: protect server process from KeyboardInterrupt signals
        signal.signal(signal.SIGINT, signal.SIG_IGN)

        if initializer is not None:
            initializer(*initargs)

        # create server
        server = cls._Server(registry, address, authkey, serializer)

        # inform parent process of the server's address
        writer.send(server.address)
        writer.close()

        # run the manager
        util.info('manager serving at %r', server.address)
        server.serve_forever()

    def _create(self, typeid, /, *args, **kwds):
        '''
        Create a new shared object; return the token and exposed tuple
        '''
        assert self._state.value == State.STARTED, 'server not yet started'
        conn = self._Client(self._address, authkey=self._authkey)
        try:
            id, exposed = dispatch(conn, None, 'create', (typeid,)+args, kwds)
        finally:
            conn.close()
        return Token(typeid, self._address, id), exposed

    def join(self, timeout=None):
        '''
        Join the manager process (if it has been spawned)
        '''
        if self._process is not None:
            self._process.join(timeout)
            if not self._process.is_alive():
                self._process = None

    def _debug_info(self):
        '''
        Return some info about the servers shared objects and connections
        '''
        conn = self._Client(self._address, authkey=self._authkey)
        try:
            return dispatch(conn, None, 'debug_info')
        finally:
            conn.close()

    def _number_of_objects(self):
        '''
        Return the number of shared objects
        '''
        conn = self._Client(self._address, authkey=self._authkey)
        try:
            return dispatch(conn, None, 'number_of_objects')
        finally:
            conn.close()

    def __enter__(self):
        if self._state.value == State.INITIAL:
            self.start()
        if self._state.value != State.STARTED:
            if self._state.value == State.INITIAL:
                raise ProcessError("Unable to start server")
            elif self._state.value == State.SHUTDOWN:
                raise ProcessError("Manager has shut down")
            else:
                raise ProcessError(
                    "Unknown state {!r}".format(self._state.value))
        return self

    def __exit__(self, exc_type, exc_val, exc_tb):
        self.shutdown()

    @staticmethod
    def _finalize_manager(process, address, authkey, state, _Client,
                          shutdown_timeout):
        '''
        Shutdown the manager process; will be registered as a finalizer
        '''
        if process.is_alive():
            util.info('sending shutdown message to manager')
            try:
                conn = _Client(address, authkey=authkey)
                try:
                    dispatch(conn, None, 'shutdown')
                finally:
                    conn.close()
            except Exception:
                pass

            process.join(timeout=shutdown_timeout)
            if process.is_alive():
                util.info('manager still alive')
                if hasattr(process, 'terminate'):
                    util.info('trying to `terminate()` manager process')
                    process.terminate()
                    process.join(timeout=shutdown_timeout)
                    if process.is_alive():
                        util.info('manager still alive after terminate')
                        process.kill()
                        process.join()

        state.value = State.SHUTDOWN
        try:
            del BaseProxy._address_to_local[address]
        except KeyError:
            pass

    @property
    def address(self):
        return self._address

    @classmethod
    def register(cls, typeid, callable=None, proxytype=None, exposed=None,
                 method_to_typeid=None, create_method=True):
        '''
        Register a typeid with the manager type
        '''
        if '_registry' not in cls.__dict__:
            cls._registry = cls._registry.copy()

        if proxytype is None:
            proxytype = AutoProxy

        exposed = exposed or getattr(proxytype, '_exposed_', None)

        method_to_typeid = method_to_typeid or \
                           getattr(proxytype, '_method_to_typeid_', None)

        if method_to_typeid:
            for key, value in list(method_to_typeid.items()): # isinstance?
                assert type(key) is str, '%r is not a string' % key
                assert type(value) is str, '%r is not a string' % value

        cls._registry[typeid] = (
            callable, exposed, method_to_typeid, proxytype
            )

        if create_method:
            def temp(self, /, *args, **kwds):
                util.debug('requesting creation of a shared %r object', typeid)
                token, exp = self._create(typeid, *args, **kwds)
                proxy = proxytype(
                    token, self._serializer, manager=self,
                    authkey=self._authkey, exposed=exp
                    )
                conn = self._Client(token.address, authkey=self._authkey)
                dispatch(conn, None, 'decref', (token.id,))
                return proxy
            temp.__name__ = typeid
            setattr(cls, typeid, temp)

#
# Subclass of set which get cleared after a fork
#

class ProcessLocalSet(set):
    def __init__(self):
        util.register_after_fork(self, lambda obj: obj.clear())
    def __reduce__(self):
        return type(self), ()

#
# Definition of BaseProxy
#

class BaseProxy(object):
    '''
    A base for proxies of shared objects
    '''
    _address_to_local = {}
    _mutex = util.ForkAwareThreadLock()

    # Each instance gets a `_serial` number. Unlike `id(...)`, this number
    # is never reused.
    _next_serial = 1

    def __init__(self, token, serializer, manager=None,
                 authkey=None, exposed=None, incref=True, manager_owned=False):
        with BaseProxy._mutex:
            tls_serials = BaseProxy._address_to_local.get(token.address, None)
            if tls_serials is None:
                tls_serials = util.ForkAwareLocal(), ProcessLocalSet()
                BaseProxy._address_to_local[token.address] = tls_serials

            self._serial = BaseProxy._next_serial
            BaseProxy._next_serial += 1

        # self._tls is used to record the connection used by this
        # thread to communicate with the manager at token.address
        self._tls = tls_serials[0]

        # self._all_serials is a set used to record the identities of all
        # shared objects for which the current process owns references and
        # which are in the manager at token.address
        self._all_serials = tls_serials[1]

        self._token = token
        self._id = self._token.id
        self._manager = manager
        self._serializer = serializer
        self._Client = listener_client[serializer][1]

        # Should be set to True only when a proxy object is being created
        # on the manager server; primary use case: nested proxy objects.
        # RebuildProxy detects when a proxy is being created on the manager
        # and sets this value appropriately.
        self._owned_by_manager = manager_owned

        if authkey is not None:
            self._authkey = process.AuthenticationString(authkey)
        elif self._manager is not None:
            self._authkey = self._manager._authkey
        else:
            self._authkey = process.current_process().authkey

        if incref:
            self._incref()

        util.register_after_fork(self, BaseProxy._after_fork)

    def _connect(self):
        util.debug('making connection to manager')
        name = process.current_process().name
        if threading.current_thread().name != 'MainThread':
            name += '|' + threading.current_thread().name
        conn = self._Client(self._token.address, authkey=self._authkey)
        dispatch(conn, None, 'accept_connection', (name,))
        self._tls.connection = conn

    def _callmethod(self, methodname, args=(), kwds={}):
        '''
        Try to call a method of the referent and return a copy of the result
        '''
        try:
            conn = self._tls.connection
        except AttributeError:
            util.debug('thread %r does not own a connection',
                       threading.current_thread().name)
            self._connect()
            conn = self._tls.connection

        conn.send((self._id, methodname, args, kwds))
        kind, result = conn.recv()

        if kind == '#RETURN':
            return result
        elif kind == '#PROXY':
            exposed, token = result
            proxytype = self._manager._registry[token.typeid][-1]
            token.address = self._token.address
            proxy = proxytype(
                token, self._serializer, manager=self._manager,
                authkey=self._authkey, exposed=exposed
                )
            conn = self._Client(token.address, authkey=self._authkey)
            dispatch(conn, None, 'decref', (token.id,))
            return proxy
        try:
            raise convert_to_error(kind, result)
        finally:
            del result   # break reference cycle

    def _getvalue(self):
        '''
        Get a copy of the value of the referent
        '''
        return self._callmethod('#GETVALUE')

    def _incref(self):
        if self._owned_by_manager:
            util.debug('owned_by_manager skipped INCREF of %r', self._token.id)
            return

        conn = self._Client(self._token.address, authkey=self._authkey)
        dispatch(conn, None, 'incref', (self._id,))
        util.debug('INCREF %r', self._token.id)

        self._all_serials.add(self._serial)

        state = self._manager and self._manager._state

        self._close = util.Finalize(
            self, BaseProxy._decref,
            args=(self._token, self._serial, self._authkey, state,
                  self._tls, self._all_serials, self._Client),
            exitpriority=10
            )

    @staticmethod
    def _decref(token, serial, authkey, state, tls, idset, _Client):
        idset.discard(serial)

        # check whether manager is still alive
        if state is None or state.value == State.STARTED:
            # tell manager this process no longer cares about referent
            try:
                util.debug('DECREF %r', token.id)
                conn = _Client(token.address, authkey=authkey)
                dispatch(conn, None, 'decref', (token.id,))
            except Exception as e:
                util.debug('... decref failed %s', e)

        else:
            util.debug('DECREF %r -- manager already shutdown', token.id)

        # check whether we can close this thread's connection because
        # the process owns no more references to objects for this manager
        if not idset and hasattr(tls, 'connection'):
            util.debug('thread %r has no more proxies so closing conn',
                       threading.current_thread().name)
            tls.connection.close()
            del tls.connection

    def _after_fork(self):
        self._manager = None
        try:
            self._incref()
        except Exception as e:
            # the proxy may just be for a manager which has shutdown
            util.info('incref failed: %s' % e)

    def __reduce__(self):
        kwds = {}
        if get_spawning_popen() is not None:
            kwds['authkey'] = self._authkey

        if getattr(self, '_isauto', False):
            kwds['exposed'] = self._exposed_
            return (RebuildProxy,
                    (AutoProxy, self._token, self._serializer, kwds))
        else:
            return (RebuildProxy,
                    (type(self), self._token, self._serializer, kwds))

    def __deepcopy__(self, memo):
        return self._getvalue()

    def __repr__(self):
        return '<%s object, typeid %r at %#x>' % \
               (type(self).__name__, self._token.typeid, id(self))

    def __str__(self):
        '''
        Return representation of the referent (or a fall-back if that fails)
        '''
        try:
            return self._callmethod('__repr__')
        except Exception:
            return repr(self)[:-1] + "; '__str__()' failed>"

#
# Function used for unpickling
#

def RebuildProxy(func, token, serializer, kwds):
    '''
    Function used for unpickling proxy objects.
    '''
    server = getattr(process.current_process(), '_manager_server', None)
    if server and server.address == token.address:
        util.debug('Rebuild a proxy owned by manager, token=%r', token)
        kwds['manager_owned'] = True
        if token.id not in server.id_to_local_proxy_obj:
            server.id_to_local_proxy_obj[token.id] = \
                server.id_to_obj[token.id]
    incref = (
        kwds.pop('incref', True) and
        not getattr(process.current_process(), '_inheriting', False)
        )
    return func(token, serializer, incref=incref, **kwds)

#
# Functions to create proxies and proxy types
#

def MakeProxyType(name, exposed, _cache={}):
    '''
    Return a proxy type whose methods are given by `exposed`
    '''
    exposed = tuple(exposed)
    try:
        return _cache[(name, exposed)]
    except KeyError:
        pass

    dic = {}

    for meth in exposed:
        exec('''def %s(self, /, *args, **kwds):
        return self._callmethod(%r, args, kwds)''' % (meth, meth), dic)

    ProxyType = type(name, (BaseProxy,), dic)
    ProxyType._exposed_ = exposed
    _cache[(name, exposed)] = ProxyType
    return ProxyType


def AutoProxy(token, serializer, manager=None, authkey=None,
              exposed=None, incref=True, manager_owned=False):
    '''
    Return an auto-proxy for `token`
    '''
    _Client = listener_client[serializer][1]

    if exposed is None:
        conn = _Client(token.address, authkey=authkey)
        try:
            exposed = dispatch(conn, None, 'get_methods', (token,))
        finally:
            conn.close()

    if authkey is None and manager is not None:
        authkey = manager._authkey
    if authkey is None:
        authkey = process.current_process().authkey

    ProxyType = MakeProxyType('AutoProxy[%s]' % token.typeid, exposed)
    proxy = ProxyType(token, serializer, manager=manager, authkey=authkey,
                      incref=incref, manager_owned=manager_owned)
    proxy._isauto = True
    return proxy

#
# Types/callables which we will register with SyncManager
#

class Namespace(object):
    def __init__(self, /, **kwds):
        self.__dict__.update(kwds)
    def __repr__(self):
        items = list(self.__dict__.items())
        temp = []
        for name, value in items:
            if not name.startswith('_'):
                temp.append('%s=%r' % (name, value))
        temp.sort()
        return '%s(%s)' % (self.__class__.__name__, ', '.join(temp))

class Value(object):
    def __init__(self, typecode, value, lock=True):
        self._typecode = typecode
        self._value = value
    def get(self):
        return self._value
    def set(self, value):
        self._value = value
    def __repr__(self):
        return '%s(%r, %r)'%(type(self).__name__, self._typecode, self._value)
    value = property(get, set)

def Array(typecode, sequence, lock=True):
    return array.array(typecode, sequence)

#
# Proxy types used by SyncManager
#

class IteratorProxy(BaseProxy):
    _exposed_ = ('__next__', 'send', 'throw', 'close')
    def __iter__(self):
        return self
    def __next__(self, *args):
        return self._callmethod('__next__', args)
    def send(self, *args):
        return self._callmethod('send', args)
    def throw(self, *args):
        return self._callmethod('throw', args)
    def close(self, *args):
        return self._callmethod('close', args)


class AcquirerProxy(BaseProxy):
    _exposed_ = ('acquire', 'release')
    def acquire(self, blocking=True, timeout=None):
        args = (blocking,) if timeout is None else (blocking, timeout)
        return self._callmethod('acquire', args)
    def release(self):
        return self._callmethod('release')
    def __enter__(self):
        return self._callmethod('acquire')
    def __exit__(self, exc_type, exc_val, exc_tb):
        return self._callmethod('release')


class ConditionProxy(AcquirerProxy):
    _exposed_ = ('acquire', 'release', 'wait', 'notify', 'notify_all')
    def wait(self, timeout=None):
        return self._callmethod('wait', (timeout,))
    def notify(self, n=1):
        return self._callmethod('notify', (n,))
    def notify_all(self):
        return self._callmethod('notify_all')
    def wait_for(self, predicate, timeout=None):
        result = predicate()
        if result:
            return result
        if timeout is not None:
            endtime = time.monotonic() + timeout
        else:
            endtime = None
            waittime = None
        while not result:
            if endtime is not None:
                waittime = endtime - time.monotonic()
                if waittime <= 0:
                    break
            self.wait(waittime)
            result = predicate()
        return result


class EventProxy(BaseProxy):
    _exposed_ = ('is_set', 'set', 'clear', 'wait')
    def is_set(self):
        return self._callmethod('is_set')
    def set(self):
        return self._callmethod('set')
    def clear(self):
        return self._callmethod('clear')
    def wait(self, timeout=None):
        return self._callmethod('wait', (timeout,))


class BarrierProxy(BaseProxy):
    _exposed_ = ('__getattribute__', 'wait', 'abort', 'reset')
    def wait(self, timeout=None):
        return self._callmethod('wait', (timeout,))
    def abort(self):
        return self._callmethod('abort')
    def reset(self):
        return self._callmethod('reset')
    @property
    def parties(self):
        return self._callmethod('__getattribute__', ('parties',))
    @property
    def n_waiting(self):
        return self._callmethod('__getattribute__', ('n_waiting',))
    @property
    def broken(self):
        return self._callmethod('__getattribute__', ('broken',))


class NamespaceProxy(BaseProxy):
    _exposed_ = ('__getattribute__', '__setattr__', '__delattr__')
    def __getattr__(self, key):
        if key[0] == '_':
            return object.__getattribute__(self, key)
        callmethod = object.__getattribute__(self, '_callmethod')
        return callmethod('__getattribute__', (key,))
    def __setattr__(self, key, value):
        if key[0] == '_':
            return object.__setattr__(self, key, value)
        callmethod = object.__getattribute__(self, '_callmethod')
        return callmethod('__setattr__', (key, value))
    def __delattr__(self, key):
        if key[0] == '_':
            return object.__delattr__(self, key)
        callmethod = object.__getattribute__(self, '_callmethod')
        return callmethod('__delattr__', (key,))


class ValueProxy(BaseProxy):
    _exposed_ = ('get', 'set')
    def get(self):
        return self._callmethod('get')
    def set(self, value):
        return self._callmethod('set', (value,))
    value = property(get, set)

    __class_getitem__ = classmethod(types.GenericAlias)


BaseListProxy = MakeProxyType('BaseListProxy', (
    '__add__', '__contains__', '__delitem__', '__getitem__', '__len__',
    '__mul__', '__reversed__', '__rmul__', '__setitem__',
    'append', 'count', 'extend', 'index', 'insert', 'pop', 'remove',
    'reverse', 'sort', '__imul__'
    ))
class ListProxy(BaseListProxy):
    def __iadd__(self, value):
        self._callmethod('extend', (value,))
        return self
    def __imul__(self, value):
        self._callmethod('__imul__', (value,))
        return self

    __class_getitem__ = classmethod(types.GenericAlias)


_BaseDictProxy = MakeProxyType('DictProxy', (
    '__contains__', '__delitem__', '__getitem__', '__iter__', '__len__',
    '__setitem__', 'clear', 'copy', 'get', 'items',
    'keys', 'pop', 'popitem', 'setdefault', 'update', 'values'
    ))
_BaseDictProxy._method_to_typeid_ = {
    '__iter__': 'Iterator',
    }
class DictProxy(_BaseDictProxy):
    __class_getitem__ = classmethod(types.GenericAlias)


ArrayProxy = MakeProxyType('ArrayProxy', (
    '__len__', '__getitem__', '__setitem__'
    ))


BasePoolProxy = MakeProxyType('PoolProxy', (
    'apply', 'apply_async', 'close', 'imap', 'imap_unordered', 'join',
    'map', 'map_async', 'starmap', 'starmap_async', 'terminate',
    ))
BasePoolProxy._method_to_typeid_ = {
    'apply_async': 'AsyncResult',
    'map_async': 'AsyncResult',
    'starmap_async': 'AsyncResult',
    'imap': 'Iterator',
    'imap_unordered': 'Iterator'
    }
class PoolProxy(BasePoolProxy):
    def __enter__(self):
        return self
    def __exit__(self, exc_type, exc_val, exc_tb):
        self.terminate()

#
# Definition of SyncManager
#

class SyncManager(BaseManager):
    '''
    Subclass of `BaseManager` which supports a number of shared object types.

    The types registered are those intended for the synchronization
    of threads, plus `dict`, `list` and `Namespace`.

    The `multiprocessing.Manager()` function creates started instances of
    this class.
    '''

SyncManager.register('Queue', queue.Queue)
SyncManager.register('JoinableQueue', queue.Queue)
SyncManager.register('Event', threading.Event, EventProxy)
SyncManager.register('Lock', threading.Lock, AcquirerProxy)
SyncManager.register('RLock', threading.RLock, AcquirerProxy)
SyncManager.register('Semaphore', threading.Semaphore, AcquirerProxy)
SyncManager.register('BoundedSemaphore', threading.BoundedSemaphore,
                     AcquirerProxy)
SyncManager.register('Condition', threading.Condition, ConditionProxy)
SyncManager.register('Barrier', threading.Barrier, BarrierProxy)
SyncManager.register('Pool', pool.Pool, PoolProxy)
SyncManager.register('list', list, ListProxy)
SyncManager.register('dict', dict, DictProxy)
SyncManager.register('Value', Value, ValueProxy)
SyncManager.register('Array', Array, ArrayProxy)
SyncManager.register('Namespace', Namespace, NamespaceProxy)

# types returned by methods of PoolProxy
SyncManager.register('Iterator', proxytype=IteratorProxy, create_method=False)
SyncManager.register('AsyncResult', create_method=False)

#
# Definition of SharedMemoryManager and SharedMemoryServer
#

if HAS_SHMEM:
    class _SharedMemoryTracker:
        "Manages one or more shared memory segments."

        def __init__(self, name, segment_names=[]):
            self.shared_memory_context_name = name
            self.segment_names = segment_names

        def register_segment(self, segment_name):
            "Adds the supplied shared memory block name to tracker."
            util.debug(f"Register segment {segment_name!r} in pid {getpid()}")
            self.segment_names.append(segment_name)

        def destroy_segment(self, segment_name):
            """Calls unlink() on the shared memory block with the supplied name
            and removes it from the list of blocks being tracked."""
            util.debug(f"Destroy segment {segment_name!r} in pid {getpid()}")
            self.segment_names.remove(segment_name)
            segment = shared_memory.SharedMemory(segment_name)
            segment.close()
            segment.unlink()

        def unlink(self):
            "Calls destroy_segment() on all tracked shared memory blocks."
            for segment_name in self.segment_names[:]:
                self.destroy_segment(segment_name)

        def __del__(self):
            util.debug(f"Call {self.__class__.__name__}.__del__ in {getpid()}")
            self.unlink()

        def __getstate__(self):
            return (self.shared_memory_context_name, self.segment_names)

        def __setstate__(self, state):
            self.__init__(*state)


    class SharedMemoryServer(Server):

        public = Server.public + \
                 ['track_segment', 'release_segment', 'list_segments']

        def __init__(self, *args, **kwargs):
            Server.__init__(self, *args, **kwargs)
            address = self.address
            # The address of Linux abstract namespaces can be bytes
            if isinstance(address, bytes):
                address = os.fsdecode(address)
            self.shared_memory_context = \
                _SharedMemoryTracker(f"shm_{address}_{getpid()}")
            util.debug(f"SharedMemoryServer started by pid {getpid()}")

        def create(self, c, typeid, /, *args, **kwargs):
            """Create a new distributed-shared object (not backed by a shared
            memory block) and return its id to be used in a Proxy Object."""
            # Unless set up as a shared proxy, don't make shared_memory_context
            # a standard part of kwargs.  This makes things easier for supplying
            # simple functions.
            if hasattr(self.registry[typeid][-1], "_shared_memory_proxy"):
                kwargs['shared_memory_context'] = self.shared_memory_context
            return Server.create(self, c, typeid, *args, **kwargs)

        def shutdown(self, c):
            "Call unlink() on all tracked shared memory, terminate the Server."
            self.shared_memory_context.unlink()
            return Server.shutdown(self, c)

        def track_segment(self, c, segment_name):
            "Adds the supplied shared memory block name to Server's tracker."
            self.shared_memory_context.register_segment(segment_name)

        def release_segment(self, c, segment_name):
            """Calls unlink() on the shared memory block with the supplied name
            and removes it from the tracker instance inside the Server."""
            self.shared_memory_context.destroy_segment(segment_name)

        def list_segments(self, c):
            """Returns a list of names of shared memory blocks that the Server
            is currently tracking."""
            return self.shared_memory_context.segment_names


    class SharedMemoryManager(BaseManager):
        """Like SyncManager but uses SharedMemoryServer instead of Server.

        It provides methods for creating and returning SharedMemory instances
        and for creating a list-like object (ShareableList) backed by shared
        memory.  It also provides methods that create and return Proxy Objects
        that support synchronization across processes (i.e. multi-process-safe
        locks and semaphores).
        """

        _Server = SharedMemoryServer

        def __init__(self, *args, **kwargs):
            if os.name == "posix":
                # bpo-36867: Ensure the resource_tracker is running before
                # launching the manager process, so that concurrent
                # shared_memory manipulation both in the manager and in the
                # current process does not create two resource_tracker
                # processes.
                from . import resource_tracker
                resource_tracker.ensure_running()
            BaseManager.__init__(self, *args, **kwargs)
            util.debug(f"{self.__class__.__name__} created by pid {getpid()}")

        def __del__(self):
            util.debug(f"{self.__class__.__name__}.__del__ by pid {getpid()}")

        def get_server(self):
            'Better than monkeypatching for now; merge into Server ultimately'
            if self._state.value != State.INITIAL:
                if self._state.value == State.STARTED:
                    raise ProcessError("Already started SharedMemoryServer")
                elif self._state.value == State.SHUTDOWN:
                    raise ProcessError("SharedMemoryManager has shut down")
                else:
                    raise ProcessError(
                        "Unknown state {!r}".format(self._state.value))
            return self._Server(self._registry, self._address,
                                self._authkey, self._serializer)

        def SharedMemory(self, size):
            """Returns a new SharedMemory instance with the specified size in
            bytes, to be tracked by the manager."""
            with self._Client(self._address, authkey=self._authkey) as conn:
                sms = shared_memory.SharedMemory(None, create=True, size=size)
                try:
                    dispatch(conn, None, 'track_segment', (sms.name,))
                except BaseException as e:
                    sms.unlink()
                    raise e
            return sms

        def ShareableList(self, sequence):
            """Returns a new ShareableList instance populated with the values
            from the input sequence, to be tracked by the manager."""
            with self._Client(self._address, authkey=self._authkey) as conn:
                sl = shared_memory.ShareableList(sequence)
                try:
                    dispatch(conn, None, 'track_segment', (sl.shm.name,))
                except BaseException as e:
                    sl.shm.unlink()
                    raise e
            return sl
```
