## Supplementary software v0.2.1 for "Virtual control arms for paediatric myopia trials: external validation of axial-elongation models": pool.py

```
#
# Module providing the `Pool` class for managing a process pool
#
# multiprocessing/pool.py
#
# Copyright (c) 2006-2008, R Oudkerk
# Licensed to PSF under a Contributor Agreement.
#

__all__ = ['Pool', 'ThreadPool']

#
# Imports
#

import collections
import itertools
import os
import queue
import threading
import time
import traceback
import types
import warnings

# If threading is available then ThreadPool should be provided.  Therefore
# we avoid top-level imports which are liable to fail on some systems.
from . import util
from . import get_context, TimeoutError
from .connection import wait

#
# Constants representing the state of a pool
#

INIT = "INIT"
RUN = "RUN"
CLOSE = "CLOSE"
TERMINATE = "TERMINATE"

#
# Miscellaneous
#

job_counter = itertools.count()

def mapstar(args):
    return list(map(*args))

def starmapstar(args):
    return list(itertools.starmap(args[0], args[1]))

#
# Hack to embed stringification of remote traceback in local traceback
#

class RemoteTraceback(Exception):
    def __init__(self, tb):
        self.tb = tb
    def __str__(self):
        return self.tb

class ExceptionWithTraceback:
    def __init__(self, exc, tb):
        tb = traceback.format_exception(type(exc), exc, tb)
        tb = ''.join(tb)
        self.exc = exc
        self.tb = '\n"""\n%s"""' % tb
    def __reduce__(self):
        return rebuild_exc, (self.exc, self.tb)

def rebuild_exc(exc, tb):
    exc.__cause__ = RemoteTraceback(tb)
    return exc

#
# Code run by worker processes
#

class MaybeEncodingError(Exception):
    """Wraps possible unpickleable errors, so they can be
    safely sent through the socket."""

    def __init__(self, exc, value):
        self.exc = repr(exc)
        self.value = repr(value)
        super(MaybeEncodingError, self).__init__(self.exc, self.value)

    def __str__(self):
        return "Error sending result: '%s'. Reason: '%s'" % (self.value,
                                                             self.exc)

    def __repr__(self):
        return "<%s: %s>" % (self.__class__.__name__, self)


def worker(inqueue, outqueue, initializer=None, initargs=(), maxtasks=None,
           wrap_exception=False):
    if (maxtasks is not None) and not (isinstance(maxtasks, int)
                                       and maxtasks >= 1):
        raise AssertionError("Maxtasks {!r} is not valid".format(maxtasks))
    put = outqueue.put
    get = inqueue.get
    if hasattr(inqueue, '_writer'):
        inqueue._writer.close()
        outqueue._reader.close()

    if initializer is not None:
        initializer(*initargs)

    completed = 0
    while maxtasks is None or (maxtasks and completed < maxtasks):
        try:
            task = get()
        except (EOFError, OSError):
            util.debug('worker got EOFError or OSError -- exiting')
            break

        if task is None:
            util.debug('worker got sentinel -- exiting')
            break

        job, i, func, args, kwds = task
        try:
            result = (True, func(*args, **kwds))
        except Exception as e:
            if wrap_exception and func is not _helper_reraises_exception:
                e = ExceptionWithTraceback(e, e.__traceback__)
            result = (False, e)
        try:
            put((job, i, result))
        except Exception as e:
            wrapped = MaybeEncodingError(e, result[1])
            util.debug("Possible encoding error while sending result: %s" % (
                wrapped))
            put((job, i, (False, wrapped)))

        task = job = result = func = args = kwds = None
        completed += 1
    util.debug('worker exiting after %d tasks' % completed)

def _helper_reraises_exception(ex):
    'Pickle-able helper function for use by _guarded_task_generation.'
    raise ex

#
# Class representing a process pool
#

class _PoolCache(dict):
    """
    Class that implements a cache for the Pool class that will notify
    the pool management threads every time the cache is emptied. The
    notification is done by the use of a queue that is provided when
    instantiating the cache.
    """
    def __init__(self, /, *args, notifier=None, **kwds):
        self.notifier = notifier
        super().__init__(*args, **kwds)

    def __delitem__(self, item):
        super().__delitem__(item)

        # Notify that the cache is empty. This is important because the
        # pool keeps maintaining workers until the cache gets drained. This
        # eliminates a race condition in which a task is finished after the
        # the pool's _handle_workers method has enter another iteration of the
        # loop. In this situation, the only event that can wake up the pool
        # is the cache to be emptied (no more tasks available).
        if not self:
            self.notifier.put(None)

class Pool(object):
    '''
    Class which supports an async version of applying functions to arguments.
    '''
    _wrap_exception = True

    @staticmethod
    def Process(ctx, *args, **kwds):
        return ctx.Process(*args, **kwds)

    def __init__(self, processes=None, initializer=None, initargs=(),
                 maxtasksperchild=None, context=None):
        # Attributes initialized early to make sure that they exist in
        # __del__() if __init__() raises an exception
        self._pool = []
        self._state = INIT

        self._ctx = context or get_context()
        self._setup_queues()
        self._taskqueue = queue.SimpleQueue()
        # The _change_notifier queue exist to wake up self._handle_workers()
        # when the cache (self._cache) is empty or when there is a change in
        # the _state variable of the thread that runs _handle_workers.
        self._change_notifier = self._ctx.SimpleQueue()
        self._cache = _PoolCache(notifier=self._change_notifier)
        self._maxtasksperchild = maxtasksperchild
        self._initializer = initializer
        self._initargs = initargs

        if processes is None:
            processes = os.process_cpu_count() or 1
        if processes < 1:
            raise ValueError("Number of processes must be at least 1")
        if maxtasksperchild is not None:
            if not isinstance(maxtasksperchild, int) or maxtasksperchild <= 0:
                raise ValueError("maxtasksperchild must be a positive int or None")

        if initializer is not None and not callable(initializer):
            raise TypeError('initializer must be a callable')

        self._processes = processes
        try:
            self._repopulate_pool()
        except Exception:
            for p in self._pool:
                if p.exitcode is None:
                    p.terminate()
            for p in self._pool:
                p.join()
            raise

        sentinels = self._get_sentinels()

        self._worker_handler = threading.Thread(
            target=Pool._handle_workers,
            args=(self._cache, self._taskqueue, self._ctx, self.Process,
                  self._processes, self._pool, self._inqueue, self._outqueue,
                  self._initializer, self._initargs, self._maxtasksperchild,
                  self._wrap_exception, sentinels, self._change_notifier)
            )
        self._worker_handler.daemon = True
        self._worker_handler._state = RUN
        self._worker_handler.start()


        self._task_handler = threading.Thread(
            target=Pool._handle_tasks,
            args=(self._taskqueue, self._quick_put, self._outqueue,
                  self._pool, self._cache)
            )
        self._task_handler.daemon = True
        self._task_handler._state = RUN
        self._task_handler.start()

        self._result_handler = threading.Thread(
            target=Pool._handle_results,
            args=(self._outqueue, self._quick_get, self._cache)
            )
        self._result_handler.daemon = True
        self._result_handler._state = RUN
        self._result_handler.start()

        self._terminate = util.Finalize(
            self, self._terminate_pool,
            args=(self._taskqueue, self._inqueue, self._outqueue, self._pool,
                  self._change_notifier, self._worker_handler, self._task_handler,
                  self._result_handler, self._cache),
            exitpriority=15
            )
        self._state = RUN

    # Copy globals as function locals to make sure that they are available
    # during Python shutdown when the Pool is destroyed.
    def __del__(self, _warn=warnings.warn, RUN=RUN):
        if self._state == RUN:
            _warn(f"unclosed running multiprocessing pool {self!r}",
                  ResourceWarning, source=self)
            if getattr(self, '_change_notifier', None) is not None:
                self._change_notifier.put(None)

    def __repr__(self):
        cls = self.__class__
        return (f'<{cls.__module__}.{cls.__qualname__} '
                f'state={self._state} '
                f'pool_size={len(self._pool)}>')

    def _get_sentinels(self):
        task_queue_sentinels = [self._outqueue._reader]
        self_notifier_sentinels = [self._change_notifier._reader]
        return [*task_queue_sentinels, *self_notifier_sentinels]

    @staticmethod
    def _get_worker_sentinels(workers):
        return [worker.sentinel for worker in
                workers if hasattr(worker, "sentinel")]

    @staticmethod
    def _join_exited_workers(pool):
        """Cleanup after any worker processes which have exited due to reaching
        their specified lifetime.  Returns True if any workers were cleaned up.
        """
        cleaned = False
        for i in reversed(range(len(pool))):
            worker = pool[i]
            if worker.exitcode is not None:
                # worker exited
                util.debug('cleaning up worker %d' % i)
                worker.join()
                cleaned = True
                del pool[i]
        return cleaned

    def _repopulate_pool(self):
        return self._repopulate_pool_static(self._ctx, self.Process,
                                            self._processes,
                                            self._pool, self._inqueue,
                                            self._outqueue, self._initializer,
                                            self._initargs,
                                            self._maxtasksperchild,
                                            self._wrap_exception)

    @staticmethod
    def _repopulate_pool_static(ctx, Process, processes, pool, inqueue,
                                outqueue, initializer, initargs,
                                maxtasksperchild, wrap_exception):
        """Bring the number of pool processes up to the specified number,
        for use after reaping workers which have exited.
        """
        for i in range(processes - len(pool)):
            w = Process(ctx, target=worker,
                        args=(inqueue, outqueue,
                              initializer,
                              initargs, maxtasksperchild,
                              wrap_exception))
            w.name = w.name.replace('Process', 'PoolWorker')
            w.daemon = True
            w.start()
            pool.append(w)
            util.debug('added worker')

    @staticmethod
    def _maintain_pool(ctx, Process, processes, pool, inqueue, outqueue,
                       initializer, initargs, maxtasksperchild,
                       wrap_exception):
        """Clean up any exited workers and start replacements for them.
        """
        if Pool._join_exited_workers(pool):
            Pool._repopulate_pool_static(ctx, Process, processes, pool,
                                         inqueue, outqueue, initializer,
                                         initargs, maxtasksperchild,
                                         wrap_exception)

    def _setup_queues(self):
        self._inqueue = self._ctx.SimpleQueue()
        self._outqueue = self._ctx.SimpleQueue()
        self._quick_put = self._inqueue._writer.send
        self._quick_get = self._outqueue._reader.recv

    def _check_running(self):
        if self._state != RUN:
            raise ValueError("Pool not running")

    def apply(self, func, args=(), kwds={}):
        '''
        Equivalent of `func(*args, **kwds)`.
        Pool must be running.
        '''
        return self.apply_async(func, args, kwds).get()

    def map(self, func, iterable, chunksize=None):
        '''
        Apply `func` to each element in `iterable`, collecting the results
        in a list that is returned.
        '''
        return self._map_async(func, iterable, mapstar, chunksize).get()

    def starmap(self, func, iterable, chunksize=None):
        '''
        Like `map()` method but the elements of the `iterable` are expected to
        be iterables as well and will be unpacked as arguments. Hence
        `func` and (a, b) becomes func(a, b).
        '''
        return self._map_async(func, iterable, starmapstar, chunksize).get()

    def starmap_async(self, func, iterable, chunksize=None, callback=None,
            error_callback=None):
        '''
        Asynchronous version of `starmap()` method.
        '''
        return self._map_async(func, iterable, starmapstar, chunksize,
                               callback, error_callback)

    def _guarded_task_generation(self, result_job, func, iterable):
        '''Provides a generator of tasks for imap and imap_unordered with
        appropriate handling for iterables which throw exceptions during
        iteration.'''
        try:
            i = -1
            for i, x in enumerate(iterable):
                yield (result_job, i, func, (x,), {})
        except Exception as e:
            yield (result_job, i+1, _helper_reraises_exception, (e,), {})

    def imap(self, func, iterable, chunksize=1):
        '''
        Equivalent of `map()` -- can be MUCH slower than `Pool.map()`.
        '''
        self._check_running()
        if chunksize == 1:
            result = IMapIterator(self)
            self._taskqueue.put(
                (
                    self._guarded_task_generation(result._job, func, iterable),
                    result._set_length
                ))
            return result
        else:
            if chunksize < 1:
                raise ValueError(
                    "Chunksize must be 1+, not {0:n}".format(
                        chunksize))
            task_batches = Pool._get_tasks(func, iterable, chunksize)
            result = IMapIterator(self)
            self._taskqueue.put(
                (
                    self._guarded_task_generation(result._job,
                                                  mapstar,
                                                  task_batches),
                    result._set_length
                ))
            return (item for chunk in result for item in chunk)

    def imap_unordered(self, func, iterable, chunksize=1):
        '''
        Like `imap()` method but ordering of results is arbitrary.
        '''
        self._check_running()
        if chunksize == 1:
            result = IMapUnorderedIterator(self)
            self._taskqueue.put(
                (
                    self._guarded_task_generation(result._job, func, iterable),
                    result._set_length
                ))
            return result
        else:
            if chunksize < 1:
                raise ValueError(
                    "Chunksize must be 1+, not {0!r}".format(chunksize))
            task_batches = Pool._get_tasks(func, iterable, chunksize)
            result = IMapUnorderedIterator(self)
            self._taskqueue.put(
                (
                    self._guarded_task_generation(result._job,
                                                  mapstar,
                                                  task_batches),
                    result._set_length
                ))
            return (item for chunk in result for item in chunk)

    def apply_async(self, func, args=(), kwds={}, callback=None,
            error_callback=None):
        '''
        Asynchronous version of `apply()` method.
        '''
        self._check_running()
        result = ApplyResult(self, callback, error_callback)
        self._taskqueue.put(([(result._job, 0, func, args, kwds)], None))
        return result

    def map_async(self, func, iterable, chunksize=None, callback=None,
            error_callback=None):
        '''
        Asynchronous version of `map()` method.
        '''
        return self._map_async(func, iterable, mapstar, chunksize, callback,
            error_callback)

    def _map_async(self, func, iterable, mapper, chunksize=None, callback=None,
            error_callback=None):
        '''
        Helper function to implement map, starmap and their async counterparts.
        '''
        self._check_running()
        if not hasattr(iterable, '__len__'):
            iterable = list(iterable)

        if chunksize is None:
            chunksize, extra = divmod(len(iterable), len(self._pool) * 4)
            if extra:
                chunksize += 1
        if len(iterable) == 0:
            chunksize = 0

        task_batches = Pool._get_tasks(func, iterable, chunksize)
        result = MapResult(self, chunksize, len(iterable), callback,
                           error_callback=error_callback)
        self._taskqueue.put(
            (
                self._guarded_task_generation(result._job,
                                              mapper,
                                              task_batches),
                None
            )
        )
        return result

    @staticmethod
    def _wait_for_updates(sentinels, change_notifier, timeout=None):
        wait(sentinels, timeout=timeout)
        while not change_notifier.empty():
            change_notifier.get()

    @classmethod
    def _handle_workers(cls, cache, taskqueue, ctx, Process, processes,
                        pool, inqueue, outqueue, initializer, initargs,
                        maxtasksperchild, wrap_exception, sentinels,
                        change_notifier):
        thread = threading.current_thread()

        # Keep maintaining workers until the cache gets drained, unless the pool
        # is terminated.
        while thread._state == RUN or (cache and thread._state != TERMINATE):
            cls._maintain_pool(ctx, Process, processes, pool, inqueue,
                               outqueue, initializer, initargs,
                               maxtasksperchild, wrap_exception)

            current_sentinels = [*cls._get_worker_sentinels(pool), *sentinels]

            cls._wait_for_updates(current_sentinels, change_notifier)
        # send sentinel to stop workers
        taskqueue.put(None)
        util.debug('worker handler exiting')

    @staticmethod
    def _handle_tasks(taskqueue, put, outqueue, pool, cache):
        thread = threading.current_thread()

        for taskseq, set_length in iter(taskqueue.get, None):
            task = None
            try:
                # iterating taskseq cannot fail
                for task in taskseq:
                    if thread._state != RUN:
                        util.debug('task handler found thread._state != RUN')
                        break
                    try:
                        put(task)
                    except Exception as e:
                        job, idx = task[:2]
                        try:
                            cache[job]._set(idx, (False, e))
                        except KeyError:
                            pass
                else:
                    if set_length:
                        util.debug('doing set_length()')
                        idx = task[1] if task else -1
                        set_length(idx + 1)
                    continue
                break
            finally:
                task = taskseq = job = None
        else:
            util.debug('task handler got sentinel')

        try:
            # tell result handler to finish when cache is empty
            util.debug('task handler sending sentinel to result handler')
            outqueue.put(None)

            # tell workers there is no more work
            util.debug('task handler sending sentinel to workers')
            for p in pool:
                put(None)
        except OSError:
            util.debug('task handler got OSError when sending sentinels')

        util.debug('task handler exiting')

    @staticmethod
    def _handle_results(outqueue, get, cache):
        thread = threading.current_thread()

        while 1:
            try:
                task = get()
            except (OSError, EOFError):
                util.debug('result handler got EOFError/OSError -- exiting')
                return

            if thread._state != RUN:
                assert thread._state == TERMINATE, "Thread not in TERMINATE"
                util.debug('result handler found thread._state=TERMINATE')
                break

            if task is None:
                util.debug('result handler got sentinel')
                break

            job, i, obj = task
            try:
                cache[job]._set(i, obj)
            except KeyError:
                pass
            task = job = obj = None

        while cache and thread._state != TERMINATE:
            try:
                task = get()
            except (OSError, EOFError):
                util.debug('result handler got EOFError/OSError -- exiting')
                return

            if task is None:
                util.debug('result handler ignoring extra sentinel')
                continue
            job, i, obj = task
            try:
                cache[job]._set(i, obj)
            except KeyError:
                pass
            task = job = obj = None

        if hasattr(outqueue, '_reader'):
            util.debug('ensuring that outqueue is not full')
            # If we don't make room available in outqueue then
            # attempts to add the sentinel (None) to outqueue may
            # block.  There is guaranteed to be no more than 2 sentinels.
            try:
                for i in range(10):
                    if not outqueue._reader.poll():
                        break
                    get()
            except (OSError, EOFError):
                pass

        util.debug('result handler exiting: len(cache)=%s, thread._state=%s',
              len(cache), thread._state)

    @staticmethod
    def _get_tasks(func, it, size):
        it = iter(it)
        while 1:
            x = tuple(itertools.islice(it, size))
            if not x:
                return
            yield (func, x)

    def __reduce__(self):
        raise NotImplementedError(
              'pool objects cannot be passed between processes or pickled'
              )

    def close(self):
        util.debug('closing pool')
        if self._state == RUN:
            self._state = CLOSE
            self._worker_handler._state = CLOSE
            self._change_notifier.put(None)

    def terminate(self):
        util.debug('terminating pool')
        self._state = TERMINATE
        self._terminate()

    def join(self):
        util.debug('joining pool')
        if self._state == RUN:
            raise ValueError("Pool is still running")
        elif self._state not in (CLOSE, TERMINATE):
            raise ValueError("In unknown state")
        self._worker_handler.join()
        self._task_handler.join()
        self._result_handler.join()
        for p in self._pool:
            p.join()

    @staticmethod
    def _help_stuff_finish(inqueue, task_handler, size):
        # task_handler may be blocked trying to put items on inqueue
        util.debug('removing tasks from inqueue until task handler finished')
        inqueue._rlock.acquire()
        while task_handler.is_alive() and inqueue._reader.poll():
            inqueue._reader.recv()
            time.sleep(0)

    @classmethod
    def _terminate_pool(cls, taskqueue, inqueue, outqueue, pool, change_notifier,
                        worker_handler, task_handler, result_handler, cache):
        # this is guaranteed to only be called once
        util.debug('finalizing pool')

        # Notify that the worker_handler state has been changed so the
        # _handle_workers loop can be unblocked (and exited) in order to
        # send the finalization sentinel all the workers.
        worker_handler._state = TERMINATE
        change_notifier.put(None)

        task_handler._state = TERMINATE

        util.debug('helping task handler/workers to finish')
        cls._help_stuff_finish(inqueue, task_handler, len(pool))

        if (not result_handler.is_alive()) and (len(cache) != 0):
            raise AssertionError(
                "Cannot have cache with result_handler not alive")

        result_handler._state = TERMINATE
        change_notifier.put(None)
        outqueue.put(None)                  # sentinel

        # We must wait for the worker handler to exit before terminating
        # workers because we don't want workers to be restarted behind our back.
        util.debug('joining worker handler')
        if threading.current_thread() is not worker_handler:
            worker_handler.join()

        # Terminate workers which haven't already finished.
        if pool and hasattr(pool[0], 'terminate'):
            util.debug('terminating workers')
            for p in pool:
                if p.exitcode is None:
                    p.terminate()

        util.debug('joining task handler')
        if threading.current_thread() is not task_handler:
            task_handler.join()

        util.debug('joining result handler')
        if threading.current_thread() is not result_handler:
            result_handler.join()

        if pool and hasattr(pool[0], 'terminate'):
            util.debug('joining pool workers')
            for p in pool:
                if p.is_alive():
                    # worker has not yet exited
                    util.debug('cleaning up worker %d' % p.pid)
                    p.join()

    def __enter__(self):
        self._check_running()
        return self

    def __exit__(self, exc_type, exc_val, exc_tb):
        self.terminate()

#
# Class whose instances are returned by `Pool.apply_async()`
#

class ApplyResult(object):

    def __init__(self, pool, callback, error_callback):
        self._pool = pool
        self._event = threading.Event()
        self._job = next(job_counter)
        self._cache = pool._cache
        self._callback = callback
        self._error_callback = error_callback
        self._cache[self._job] = self

    def ready(self):
        return self._event.is_set()

    def successful(self):
        if not self.ready():
            raise ValueError("{0!r} not ready".format(self))
        return self._success

    def wait(self, timeout=None):
        self._event.wait(timeout)

    def get(self, timeout=None):
        self.wait(timeout)
        if not self.ready():
            raise TimeoutError
        if self._success:
            return self._value
        else:
            raise self._value

    def _set(self, i, obj):
        self._success, self._value = obj
        if self._callback and self._success:
            self._callback(self._value)
        if self._error_callback and not self._success:
            self._error_callback(self._value)
        self._event.set()
        del self._cache[self._job]
        self._pool = None

    __class_getitem__ = classmethod(types.GenericAlias)

AsyncResult = ApplyResult       # create alias -- see #17805

#
# Class whose instances are returned by `Pool.map_async()`
#

class MapResult(ApplyResult):

    def __init__(self, pool, chunksize, length, callback, error_callback):
        ApplyResult.__init__(self, pool, callback,
                             error_callback=error_callback)
        self._success = True
        self._value = [None] * length
        self._chunksize = chunksize
        if chunksize <= 0:
            self._number_left = 0
            self._event.set()
            del self._cache[self._job]
        else:
            self._number_left = length//chunksize + bool(length % chunksize)

    def _set(self, i, success_result):
        self._number_left -= 1
        success, result = success_result
        if success and self._success:
            self._value[i*self._chunksize:(i+1)*self._chunksize] = result
            if self._number_left == 0:
                if self._callback:
                    self._callback(self._value)
                del self._cache[self._job]
                self._event.set()
                self._pool = None
        else:
            if not success and self._success:
                # only store first exception
                self._success = False
                self._value = result
            if self._number_left == 0:
                # only consider the result ready once all jobs are done
                if self._error_callback:
                    self._error_callback(self._value)
                del self._cache[self._job]
                self._event.set()
                self._pool = None

#
# Class whose instances are returned by `Pool.imap()`
#

class IMapIterator(object):

    def __init__(self, pool):
        self._pool = pool
        self._cond = threading.Condition(threading.Lock())
        self._job = next(job_counter)
        self._cache = pool._cache
        self._items = collections.deque()
        self._index = 0
        self._length = None
        self._unsorted = {}
        self._cache[self._job] = self

    def __iter__(self):
        return self

    def next(self, timeout=None):
        with self._cond:
            try:
                item = self._items.popleft()
            except IndexError:
                if self._index == self._length:
                    self._pool = None
                    raise StopIteration from None
                self._cond.wait(timeout)
                try:
                    item = self._items.popleft()
                except IndexError:
                    if self._index == self._length:
                        self._pool = None
                        raise StopIteration from None
                    raise TimeoutError from None

        success, value = item
        if success:
            return value
        raise value

    __next__ = next                    # XXX

    def _set(self, i, obj):
        with self._cond:
            if self._index == i:
                self._items.append(obj)
                self._index += 1
                while self._index in self._unsorted:
                    obj = self._unsorted.pop(self._index)
                    self._items.append(obj)
                    self._index += 1
                self._cond.notify()
            else:
                self._unsorted[i] = obj

            if self._index == self._length:
                del self._cache[self._job]
                self._pool = None

    def _set_length(self, length):
        with self._cond:
            self._length = length
            if self._index == self._length:
                self._cond.notify()
                del self._cache[self._job]
                self._pool = None

#
# Class whose instances are returned by `Pool.imap_unordered()`
#

class IMapUnorderedIterator(IMapIterator):

    def _set(self, i, obj):
        with self._cond:
            self._items.append(obj)
            self._index += 1
            self._cond.notify()
            if self._index == self._length:
                del self._cache[self._job]
                self._pool = None

#
#
#

class ThreadPool(Pool):
    _wrap_exception = False

    @staticmethod
    def Process(ctx, *args, **kwds):
        from .dummy import Process
        return Process(*args, **kwds)

    def __init__(self, processes=None, initializer=None, initargs=()):
        Pool.__init__(self, processes, initializer, initargs)

    def _setup_queues(self):
        self._inqueue = queue.SimpleQueue()
        self._outqueue = queue.SimpleQueue()
        self._quick_put = self._inqueue.put
        self._quick_get = self._outqueue.get

    def _get_sentinels(self):
        return [self._change_notifier._reader]

    @staticmethod
    def _get_worker_sentinels(workers):
        return []

    @staticmethod
    def _help_stuff_finish(inqueue, task_handler, size):
        # drain inqueue, and put sentinels at its head to make workers finish
        try:
            while True:
                inqueue.get(block=False)
        except queue.Empty:
            pass
        for i in range(size):
            inqueue.put(None)

    def _wait_for_updates(self, sentinels, change_notifier, timeout):
        time.sleep(timeout)
```
