## Supplementary software v0.2.1 for "Virtual control arms for paediatric myopia trials: external validation of axial-elongation models": popen_fork.py

```
import atexit
import os
import signal

from . import util

__all__ = ['Popen']

#
# Start child process using fork
#

class Popen(object):
    method = 'fork'

    def __init__(self, process_obj):
        util._flush_std_streams()
        self.returncode = None
        self.finalizer = None
        self._launch(process_obj)

    def duplicate_for_child(self, fd):
        return fd

    def poll(self, flag=os.WNOHANG):
        if self.returncode is None:
            try:
                pid, sts = os.waitpid(self.pid, flag)
            except OSError:
                # Child process not yet created. See #1731717
                # e.errno == errno.ECHILD == 10
                return None
            if pid == self.pid:
                self.returncode = os.waitstatus_to_exitcode(sts)
        return self.returncode

    def wait(self, timeout=None):
        if self.returncode is None:
            if timeout is not None:
                from multiprocessing.connection import wait
                if not wait([self.sentinel], timeout):
                    return None
            # This shouldn't block if wait() returned successfully.
            return self.poll(os.WNOHANG if timeout == 0.0 else 0)
        return self.returncode

    def _send_signal(self, sig):
        if self.returncode is None:
            try:
                os.kill(self.pid, sig)
            except ProcessLookupError:
                pass
            except OSError:
                if self.wait(timeout=0.1) is None:
                    raise

    def terminate(self):
        self._send_signal(signal.SIGTERM)

    def kill(self):
        self._send_signal(signal.SIGKILL)

    def _launch(self, process_obj):
        code = 1
        parent_r, child_w = os.pipe()
        child_r, parent_w = os.pipe()
        self.pid = os.fork()
        if self.pid == 0:
            try:
                atexit._clear()
                atexit.register(util._exit_function)
                os.close(parent_r)
                os.close(parent_w)
                code = process_obj._bootstrap(parent_sentinel=child_r)
            finally:
                atexit._run_exitfuncs()
                os._exit(code)
        else:
            os.close(child_w)
            os.close(child_r)
            self.finalizer = util.Finalize(self, util.close_fds,
                                           (parent_r, parent_w,))
            self.sentinel = parent_r

    def close(self):
        if self.finalizer is not None:
            self.finalizer()
```
