## Supplementary software v0.2.1 for "Virtual control arms for paediatric myopia trials: external validation of axial-elongation models": popen_forkserver.py

```
import io
import os

from .context import reduction, set_spawning_popen
if not reduction.HAVE_SEND_HANDLE:
    raise ImportError('No support for sending fds between processes')
from . import forkserver
from . import popen_fork
from . import spawn
from . import util


__all__ = ['Popen']

#
# Wrapper for an fd used while launching a process
#

class _DupFd(object):
    def __init__(self, ind):
        self.ind = ind
    def detach(self):
        return forkserver.get_inherited_fds()[self.ind]

#
# Start child process using a server process
#

class Popen(popen_fork.Popen):
    method = 'forkserver'
    DupFd = _DupFd

    def __init__(self, process_obj):
        self._fds = []
        super().__init__(process_obj)

    def duplicate_for_child(self, fd):
        self._fds.append(fd)
        return len(self._fds) - 1

    def _launch(self, process_obj):
        prep_data = spawn.get_preparation_data(process_obj._name)
        buf = io.BytesIO()
        set_spawning_popen(self)
        try:
            reduction.dump(prep_data, buf)
            reduction.dump(process_obj, buf)
        finally:
            set_spawning_popen(None)

        self.sentinel, w = forkserver.connect_to_new_process(self._fds)
        # Keep a duplicate of the data pipe's write end as a sentinel of the
        # parent process used by the child process.
        _parent_w = os.dup(w)
        self.finalizer = util.Finalize(self, util.close_fds,
                                       (_parent_w, self.sentinel))
        with open(w, 'wb', closefd=True) as f:
            f.write(buf.getbuffer())
        self.pid = forkserver.read_signed(self.sentinel)

    def poll(self, flag=os.WNOHANG):
        if self.returncode is None:
            from multiprocessing.connection import wait
            timeout = 0 if flag == os.WNOHANG else None
            if not wait([self.sentinel], timeout):
                return None
            try:
                self.returncode = forkserver.read_signed(self.sentinel)
            except (OSError, EOFError):
                # This should not happen usually, but perhaps the forkserver
                # process itself got killed
                self.returncode = 255

        return self.returncode
```
