## Supplementary software v0.2.1 for "Virtual control arms for paediatric myopia trials: external validation of axial-elongation models": popen_spawn_posix.py

```
import io
import os

from .context import reduction, set_spawning_popen
from . import popen_fork
from . import spawn
from . import util

__all__ = ['Popen']


#
# Wrapper for an fd used while launching a process
#

class _DupFd(object):
    def __init__(self, fd):
        self.fd = fd
    def detach(self):
        return self.fd

#
# Start child process using a fresh interpreter
#

class Popen(popen_fork.Popen):
    method = 'spawn'
    DupFd = _DupFd

    def __init__(self, process_obj):
        self._fds = []
        super().__init__(process_obj)

    def duplicate_for_child(self, fd):
        self._fds.append(fd)
        return fd

    def _launch(self, process_obj):
        from . import resource_tracker
        tracker_fd = resource_tracker.getfd()
        self._fds.append(tracker_fd)
        prep_data = spawn.get_preparation_data(process_obj._name)
        fp = io.BytesIO()
        set_spawning_popen(self)
        try:
            reduction.dump(prep_data, fp)
            reduction.dump(process_obj, fp)
        finally:
            set_spawning_popen(None)

        parent_r = child_w = child_r = parent_w = None
        try:
            parent_r, child_w = os.pipe()
            child_r, parent_w = os.pipe()
            cmd = spawn.get_command_line(tracker_fd=tracker_fd,
                                         pipe_handle=child_r)
            self._fds.extend([child_r, child_w])
            self.pid = util.spawnv_passfds(spawn.get_executable(),
                                           cmd, self._fds)
            self.sentinel = parent_r
            with open(parent_w, 'wb', closefd=False) as f:
                f.write(fp.getbuffer())
        finally:
            fds_to_close = []
            for fd in (parent_r, parent_w):
                if fd is not None:
                    fds_to_close.append(fd)
            self.finalizer = util.Finalize(self, util.close_fds, fds_to_close)

            for fd in (child_r, child_w):
                if fd is not None:
                    os.close(fd)
```
