## Supplementary software v0.2.1 for "Virtual control arms for paediatric myopia trials: external validation of axial-elongation models": popen_spawn_win32.py

```
import os
import msvcrt
import signal
import sys
import _winapi
from subprocess import STARTUPINFO, STARTF_FORCEOFFFEEDBACK

from .context import reduction, get_spawning_popen, set_spawning_popen
from . import spawn
from . import util

__all__ = ['Popen']

#
#
#

# Exit code used by Popen.terminate()
TERMINATE = 0x10000
WINEXE = (sys.platform == 'win32' and getattr(sys, 'frozen', False))
WINSERVICE = sys.executable.lower().endswith("pythonservice.exe")


def _path_eq(p1, p2):
    return p1 == p2 or os.path.normcase(p1) == os.path.normcase(p2)

WINENV = not _path_eq(sys.executable, sys._base_executable)


def _close_handles(*handles):
    for handle in handles:
        _winapi.CloseHandle(handle)


#
# We define a Popen class similar to the one from subprocess, but
# whose constructor takes a process object as its argument.
#

class Popen(object):
    '''
    Start a subprocess to run the code of a process object
    '''
    method = 'spawn'

    def __init__(self, process_obj):
        prep_data = spawn.get_preparation_data(process_obj._name)

        # read end of pipe will be duplicated by the child process
        # -- see spawn_main() in spawn.py.
        #
        # bpo-33929: Previously, the read end of pipe was "stolen" by the child
        # process, but it leaked a handle if the child process had been
        # terminated before it could steal the handle from the parent process.
        rhandle, whandle = _winapi.CreatePipe(None, 0)
        wfd = msvcrt.open_osfhandle(whandle, 0)
        cmd = spawn.get_command_line(parent_pid=os.getpid(),
                                     pipe_handle=rhandle)

        python_exe = spawn.get_executable()

        # bpo-35797: When running in a venv, we bypass the redirect
        # executor and launch our base Python.
        if WINENV and _path_eq(python_exe, sys.executable):
            cmd[0] = python_exe = sys._base_executable
            env = os.environ.copy()
            env["__PYVENV_LAUNCHER__"] = sys.executable
        else:
            env = None

        cmd = ' '.join('"%s"' % x for x in cmd)

        with open(wfd, 'wb', closefd=True) as to_child:
            # start process
            try:
                hp, ht, pid, tid = _winapi.CreateProcess(
                    python_exe, cmd,
                    None, None, False, 0, env, None,
                    STARTUPINFO(dwFlags=STARTF_FORCEOFFFEEDBACK))
                _winapi.CloseHandle(ht)
            except:
                _winapi.CloseHandle(rhandle)
                raise

            # set attributes of self
            self.pid = pid
            self.returncode = None
            self._handle = hp
            self.sentinel = int(hp)
            self.finalizer = util.Finalize(self, _close_handles,
                                           (self.sentinel, int(rhandle)))

            # send information to child
            set_spawning_popen(self)
            try:
                reduction.dump(prep_data, to_child)
                reduction.dump(process_obj, to_child)
            finally:
                set_spawning_popen(None)

    def duplicate_for_child(self, handle):
        assert self is get_spawning_popen()
        return reduction.duplicate(handle, self.sentinel)

    def wait(self, timeout=None):
        if self.returncode is not None:
            return self.returncode

        if timeout is None:
            msecs = _winapi.INFINITE
        else:
            msecs = max(0, int(timeout * 1000 + 0.5))

        res = _winapi.WaitForSingleObject(int(self._handle), msecs)
        if res == _winapi.WAIT_OBJECT_0:
            code = _winapi.GetExitCodeProcess(self._handle)
            if code == TERMINATE:
                code = -signal.SIGTERM
            self.returncode = code

        return self.returncode

    def poll(self):
        return self.wait(timeout=0)

    def terminate(self):
        if self.returncode is not None:
            return

        try:
            _winapi.TerminateProcess(int(self._handle), TERMINATE)
        except PermissionError:
            # ERROR_ACCESS_DENIED (winerror 5) is received when the
            # process already died.
            code = _winapi.GetExitCodeProcess(int(self._handle))
            if code == _winapi.STILL_ACTIVE:
                raise

        # gh-113009: Don't set self.returncode. Even if GetExitCodeProcess()
        # returns an exit code different than STILL_ACTIVE, the process can
        # still be running. Only set self.returncode once WaitForSingleObject()
        # returns WAIT_OBJECT_0 in wait().

    kill = terminate

    def close(self):
        self.finalizer()
```
