## Supplementary software v0.2.1 for "Virtual control arms for paediatric myopia trials: external validation of axial-elongation models": process.py

```
#
# Module providing the `Process` class which emulates `threading.Thread`
#
# multiprocessing/process.py
#
# Copyright (c) 2006-2008, R Oudkerk
# Licensed to PSF under a Contributor Agreement.
#

__all__ = ['BaseProcess', 'current_process', 'active_children',
           'parent_process']

#
# Imports
#

import os
import sys
import signal
import itertools
import threading
from _weakrefset import WeakSet

#
#
#

try:
    ORIGINAL_DIR = os.path.abspath(os.getcwd())
except OSError:
    ORIGINAL_DIR = None

#
# Public functions
#

def current_process():
    '''
    Return process object representing the current process
    '''
    return _current_process

def active_children():
    '''
    Return list of process objects corresponding to live child processes
    '''
    _cleanup()
    return list(_children)


def parent_process():
    '''
    Return process object representing the parent process
    '''
    return _parent_process

#
#
#

def _cleanup():
    # check for processes which have finished
    for p in list(_children):
        if (child_popen := p._popen) and child_popen.poll() is not None:
            _children.discard(p)

#
# The `Process` class
#

class BaseProcess(object):
    '''
    Process objects represent activity that is run in a separate process

    The class is analogous to `threading.Thread`
    '''
    def _Popen(self):
        raise NotImplementedError

    def __init__(self, group=None, target=None, name=None, args=(), kwargs={},
                 *, daemon=None):
        assert group is None, 'group argument must be None for now'
        count = next(_process_counter)
        self._identity = _current_process._identity + (count,)
        self._config = _current_process._config.copy()
        self._parent_pid = os.getpid()
        self._parent_name = _current_process.name
        self._popen = None
        self._closed = False
        self._target = target
        self._args = tuple(args)
        self._kwargs = dict(kwargs)
        self._name = name or type(self).__name__ + '-' + \
                     ':'.join(str(i) for i in self._identity)
        if daemon is not None:
            self.daemon = daemon
        _dangling.add(self)

    def _check_closed(self):
        if self._closed:
            raise ValueError("process object is closed")

    def run(self):
        '''
        Method to be run in sub-process; can be overridden in sub-class
        '''
        if self._target:
            self._target(*self._args, **self._kwargs)

    def start(self):
        '''
        Start child process
        '''
        self._check_closed()
        assert self._popen is None, 'cannot start a process twice'
        assert self._parent_pid == os.getpid(), \
               'can only start a process object created by current process'
        assert not _current_process._config.get('daemon'), \
               'daemonic processes are not allowed to have children'
        _cleanup()
        self._popen = self._Popen(self)
        self._sentinel = self._popen.sentinel
        # Avoid a refcycle if the target function holds an indirect
        # reference to the process object (see bpo-30775)
        del self._target, self._args, self._kwargs
        _children.add(self)

    def terminate(self):
        '''
        Terminate process; sends SIGTERM signal or uses TerminateProcess()
        '''
        self._check_closed()
        self._popen.terminate()

    def kill(self):
        '''
        Terminate process; sends SIGKILL signal or uses TerminateProcess()
        '''
        self._check_closed()
        self._popen.kill()

    def join(self, timeout=None):
        '''
        Wait until child process terminates
        '''
        self._check_closed()
        assert self._parent_pid == os.getpid(), 'can only join a child process'
        assert self._popen is not None, 'can only join a started process'
        res = self._popen.wait(timeout)
        if res is not None:
            _children.discard(self)

    def is_alive(self):
        '''
        Return whether process is alive
        '''
        self._check_closed()
        if self is _current_process:
            return True
        assert self._parent_pid == os.getpid(), 'can only test a child process'

        if self._popen is None:
            return False

        returncode = self._popen.poll()
        if returncode is None:
            return True
        else:
            _children.discard(self)
            return False

    def close(self):
        '''
        Close the Process object.

        This method releases resources held by the Process object.  It is
        an error to call this method if the child process is still running.
        '''
        if self._popen is not None:
            if self._popen.poll() is None:
                raise ValueError("Cannot close a process while it is still running. "
                                 "You should first call join() or terminate().")
            self._popen.close()
            self._popen = None
            del self._sentinel
            _children.discard(self)
        self._closed = True

    @property
    def name(self):
        return self._name

    @name.setter
    def name(self, name):
        assert isinstance(name, str), 'name must be a string'
        self._name = name

    @property
    def daemon(self):
        '''
        Return whether process is a daemon
        '''
        return self._config.get('daemon', False)

    @daemon.setter
    def daemon(self, daemonic):
        '''
        Set whether process is a daemon
        '''
        assert self._popen is None, 'process has already started'
        self._config['daemon'] = daemonic

    @property
    def authkey(self):
        return self._config['authkey']

    @authkey.setter
    def authkey(self, authkey):
        '''
        Set authorization key of process
        '''
        self._config['authkey'] = AuthenticationString(authkey)

    @property
    def exitcode(self):
        '''
        Return exit code of process or `None` if it has yet to stop
        '''
        self._check_closed()
        if self._popen is None:
            return self._popen
        return self._popen.poll()

    @property
    def ident(self):
        '''
        Return identifier (PID) of process or `None` if it has yet to start
        '''
        self._check_closed()
        if self is _current_process:
            return os.getpid()
        else:
            return self._popen and self._popen.pid

    pid = ident

    @property
    def sentinel(self):
        '''
        Return a file descriptor (Unix) or handle (Windows) suitable for
        waiting for process termination.
        '''
        self._check_closed()
        try:
            return self._sentinel
        except AttributeError:
            raise ValueError("process not started") from None

    def __repr__(self):
        exitcode = None
        if self is _current_process:
            status = 'started'
        elif self._closed:
            status = 'closed'
        elif self._parent_pid != os.getpid():
            status = 'unknown'
        elif self._popen is None:
            status = 'initial'
        else:
            exitcode = self._popen.poll()
            if exitcode is not None:
                status = 'stopped'
            else:
                status = 'started'

        info = [type(self).__name__, 'name=%r' % self._name]
        if self._popen is not None:
            info.append('pid=%s' % self._popen.pid)
        info.append('parent=%s' % self._parent_pid)
        info.append(status)
        if exitcode is not None:
            exitcode = _exitcode_to_name.get(exitcode, exitcode)
            info.append('exitcode=%s' % exitcode)
        if self.daemon:
            info.append('daemon')
        return '<%s>' % ' '.join(info)

    ##

    def _bootstrap(self, parent_sentinel=None):
        from . import util, context
        global _current_process, _parent_process, _process_counter, _children

        try:
            if self._start_method is not None:
                context._force_start_method(self._start_method)
            _process_counter = itertools.count(1)
            _children = set()
            util._close_stdin()
            old_process = _current_process
            _current_process = self
            _parent_process = _ParentProcess(
                self._parent_name, self._parent_pid, parent_sentinel)
            if threading._HAVE_THREAD_NATIVE_ID:
                threading.main_thread()._set_native_id()
            try:
                self._after_fork()
            finally:
                # delay finalization of the old process object until after
                # _run_after_forkers() is executed
                del old_process
            util.info('child process calling self.run()')
            self.run()
            exitcode = 0
        except SystemExit as e:
            if e.code is None:
                exitcode = 0
            elif isinstance(e.code, int):
                exitcode = e.code
            else:
                sys.stderr.write(str(e.code) + '\n')
                exitcode = 1
        except:
            exitcode = 1
            import traceback
            sys.stderr.write('Process %s:\n' % self.name)
            traceback.print_exc()
        finally:
            threading._shutdown()
            util.info('process exiting with exitcode %d' % exitcode)
            util._flush_std_streams()

        return exitcode

    @staticmethod
    def _after_fork():
        from . import util
        util._finalizer_registry.clear()
        util._run_after_forkers()


#
# We subclass bytes to avoid accidental transmission of auth keys over network
#

class AuthenticationString(bytes):
    def __reduce__(self):
        from .context import get_spawning_popen
        if get_spawning_popen() is None:
            raise TypeError(
                'Pickling an AuthenticationString object is '
                'disallowed for security reasons'
                )
        return AuthenticationString, (bytes(self),)


#
# Create object representing the parent process
#

class _ParentProcess(BaseProcess):

    def __init__(self, name, pid, sentinel):
        self._identity = ()
        self._name = name
        self._pid = pid
        self._parent_pid = None
        self._popen = None
        self._closed = False
        self._sentinel = sentinel
        self._config = {}

    def is_alive(self):
        from multiprocessing.connection import wait
        return not wait([self._sentinel], timeout=0)

    @property
    def ident(self):
        return self._pid

    def join(self, timeout=None):
        '''
        Wait until parent process terminates
        '''
        from multiprocessing.connection import wait
        wait([self._sentinel], timeout=timeout)

    pid = ident

#
# Create object representing the main process
#

class _MainProcess(BaseProcess):

    def __init__(self):
        self._identity = ()
        self._name = 'MainProcess'
        self._parent_pid = None
        self._popen = None
        self._closed = False
        self._config = {'authkey': AuthenticationString(os.urandom(32)),
                        'semprefix': '/mp'}
        # Note that some versions of FreeBSD only allow named
        # semaphores to have names of up to 14 characters.  Therefore
        # we choose a short prefix.
        #
        # On MacOSX in a sandbox it may be necessary to use a
        # different prefix -- see #19478.
        #
        # Everything in self._config will be inherited by descendant
        # processes.

    def close(self):
        pass


_parent_process = None
_current_process = _MainProcess()
_process_counter = itertools.count(1)
_children = set()
del _MainProcess

#
# Give names to some return codes
#

_exitcode_to_name = {}

for name, signum in list(signal.__dict__.items()):
    if name[:3]=='SIG' and '_' not in name:
        _exitcode_to_name[-signum] = f'-{name}'
del name, signum

# For debug and leak testing
_dangling = WeakSet()
```
