## Supplementary software v0.2.1 for "Virtual control arms for paediatric myopia trials: external validation of axial-elongation models": queues.py

```
#
# Module implementing queues
#
# multiprocessing/queues.py
#
# Copyright (c) 2006-2008, R Oudkerk
# Licensed to PSF under a Contributor Agreement.
#

__all__ = ['Queue', 'SimpleQueue', 'JoinableQueue']

import sys
import os
import threading
import collections
import time
import types
import weakref
import errno

from queue import Empty, Full

from . import connection
from . import context
_ForkingPickler = context.reduction.ForkingPickler

from .util import debug, info, Finalize, register_after_fork, is_exiting

#
# Queue type using a pipe, buffer and thread
#

class Queue(object):

    def __init__(self, maxsize=0, *, ctx):
        if maxsize <= 0:
            # Can raise ImportError (see issues #3770 and #23400)
            from .synchronize import SEM_VALUE_MAX as maxsize
        self._maxsize = maxsize
        self._reader, self._writer = connection.Pipe(duplex=False)
        self._rlock = ctx.Lock()
        self._opid = os.getpid()
        if sys.platform == 'win32':
            self._wlock = None
        else:
            self._wlock = ctx.Lock()
        self._sem = ctx.BoundedSemaphore(maxsize)
        # For use by concurrent.futures
        self._ignore_epipe = False
        self._reset()

        if sys.platform != 'win32':
            register_after_fork(self, Queue._after_fork)

    def __getstate__(self):
        context.assert_spawning(self)
        return (self._ignore_epipe, self._maxsize, self._reader, self._writer,
                self._rlock, self._wlock, self._sem, self._opid)

    def __setstate__(self, state):
        (self._ignore_epipe, self._maxsize, self._reader, self._writer,
         self._rlock, self._wlock, self._sem, self._opid) = state
        self._reset()

    def _after_fork(self):
        debug('Queue._after_fork()')
        self._reset(after_fork=True)

    def _reset(self, after_fork=False):
        if after_fork:
            self._notempty._at_fork_reinit()
        else:
            self._notempty = threading.Condition(threading.Lock())
        self._buffer = collections.deque()
        self._thread = None
        self._jointhread = None
        self._joincancelled = False
        self._closed = False
        self._close = None
        self._send_bytes = self._writer.send_bytes
        self._recv_bytes = self._reader.recv_bytes
        self._poll = self._reader.poll

    def put(self, obj, block=True, timeout=None):
        if self._closed:
            raise ValueError(f"Queue {self!r} is closed")
        if not self._sem.acquire(block, timeout):
            raise Full

        with self._notempty:
            if self._thread is None:
                self._start_thread()
            self._buffer.append(obj)
            self._notempty.notify()

    def get(self, block=True, timeout=None):
        if self._closed:
            raise ValueError(f"Queue {self!r} is closed")
        if block and timeout is None:
            with self._rlock:
                res = self._recv_bytes()
            self._sem.release()
        else:
            if block:
                deadline = time.monotonic() + timeout
            if not self._rlock.acquire(block, timeout):
                raise Empty
            try:
                if block:
                    timeout = deadline - time.monotonic()
                    if not self._poll(timeout):
                        raise Empty
                elif not self._poll():
                    raise Empty
                res = self._recv_bytes()
                self._sem.release()
            finally:
                self._rlock.release()
        # unserialize the data after having released the lock
        return _ForkingPickler.loads(res)

    def qsize(self):
        # Raises NotImplementedError on Mac OSX because of broken sem_getvalue()
        return self._maxsize - self._sem._semlock._get_value()

    def empty(self):
        return not self._poll()

    def full(self):
        return self._sem._semlock._is_zero()

    def get_nowait(self):
        return self.get(False)

    def put_nowait(self, obj):
        return self.put(obj, False)

    def close(self):
        self._closed = True
        close = self._close
        if close:
            self._close = None
            close()

    def join_thread(self):
        debug('Queue.join_thread()')
        assert self._closed, "Queue {0!r} not closed".format(self)
        if self._jointhread:
            self._jointhread()

    def cancel_join_thread(self):
        debug('Queue.cancel_join_thread()')
        self._joincancelled = True
        try:
            self._jointhread.cancel()
        except AttributeError:
            pass

    def _terminate_broken(self):
        # Close a Queue on error.

        # gh-94777: Prevent queue writing to a pipe which is no longer read.
        self._reader.close()

        # gh-107219: Close the connection writer which can unblock
        # Queue._feed() if it was stuck in send_bytes().
        if sys.platform == 'win32':
            self._writer.close()

        self.close()
        self.join_thread()

    def _start_thread(self):
        debug('Queue._start_thread()')

        # Start thread which transfers data from buffer to pipe
        self._buffer.clear()
        self._thread = threading.Thread(
            target=Queue._feed,
            args=(self._buffer, self._notempty, self._send_bytes,
                  self._wlock, self._reader.close, self._writer.close,
                  self._ignore_epipe, self._on_queue_feeder_error,
                  self._sem),
            name='QueueFeederThread',
            daemon=True,
        )

        try:
            debug('doing self._thread.start()')
            self._thread.start()
            debug('... done self._thread.start()')
        except:
            # gh-109047: During Python finalization, creating a thread
            # can fail with RuntimeError.
            self._thread = None
            raise

        if not self._joincancelled:
            self._jointhread = Finalize(
                self._thread, Queue._finalize_join,
                [weakref.ref(self._thread)],
                exitpriority=-5
                )

        # Send sentinel to the thread queue object when garbage collected
        self._close = Finalize(
            self, Queue._finalize_close,
            [self._buffer, self._notempty],
            exitpriority=10
            )

    @staticmethod
    def _finalize_join(twr):
        debug('joining queue thread')
        thread = twr()
        if thread is not None:
            thread.join()
            debug('... queue thread joined')
        else:
            debug('... queue thread already dead')

    @staticmethod
    def _finalize_close(buffer, notempty):
        debug('telling queue thread to quit')
        with notempty:
            buffer.append(_sentinel)
            notempty.notify()

    @staticmethod
    def _feed(buffer, notempty, send_bytes, writelock, reader_close,
              writer_close, ignore_epipe, onerror, queue_sem):
        debug('starting thread to feed data to pipe')
        nacquire = notempty.acquire
        nrelease = notempty.release
        nwait = notempty.wait
        bpopleft = buffer.popleft
        sentinel = _sentinel
        if sys.platform != 'win32':
            wacquire = writelock.acquire
            wrelease = writelock.release
        else:
            wacquire = None

        while 1:
            try:
                nacquire()
                try:
                    if not buffer:
                        nwait()
                finally:
                    nrelease()
                try:
                    while 1:
                        obj = bpopleft()
                        if obj is sentinel:
                            debug('feeder thread got sentinel -- exiting')
                            reader_close()
                            writer_close()
                            return

                        # serialize the data before acquiring the lock
                        obj = _ForkingPickler.dumps(obj)
                        if wacquire is None:
                            send_bytes(obj)
                        else:
                            wacquire()
                            try:
                                send_bytes(obj)
                            finally:
                                wrelease()
                except IndexError:
                    pass
            except Exception as e:
                if ignore_epipe and getattr(e, 'errno', 0) == errno.EPIPE:
                    return
                # Since this runs in a daemon thread the resources it uses
                # may be become unusable while the process is cleaning up.
                # We ignore errors which happen after the process has
                # started to cleanup.
                if is_exiting():
                    info('error in queue thread: %s', e)
                    return
                else:
                    # Since the object has not been sent in the queue, we need
                    # to decrease the size of the queue. The error acts as
                    # if the object had been silently removed from the queue
                    # and this step is necessary to have a properly working
                    # queue.
                    queue_sem.release()
                    onerror(e, obj)

    @staticmethod
    def _on_queue_feeder_error(e, obj):
        """
        Private API hook called when feeding data in the background thread
        raises an exception.  For overriding by concurrent.futures.
        """
        import traceback
        traceback.print_exc()

    __class_getitem__ = classmethod(types.GenericAlias)


_sentinel = object()

#
# A queue type which also supports join() and task_done() methods
#
# Note that if you do not call task_done() for each finished task then
# eventually the counter's semaphore may overflow causing Bad Things
# to happen.
#

class JoinableQueue(Queue):

    def __init__(self, maxsize=0, *, ctx):
        Queue.__init__(self, maxsize, ctx=ctx)
        self._unfinished_tasks = ctx.Semaphore(0)
        self._cond = ctx.Condition()

    def __getstate__(self):
        return Queue.__getstate__(self) + (self._cond, self._unfinished_tasks)

    def __setstate__(self, state):
        Queue.__setstate__(self, state[:-2])
        self._cond, self._unfinished_tasks = state[-2:]

    def put(self, obj, block=True, timeout=None):
        if self._closed:
            raise ValueError(f"Queue {self!r} is closed")
        if not self._sem.acquire(block, timeout):
            raise Full

        with self._notempty, self._cond:
            if self._thread is None:
                self._start_thread()
            self._buffer.append(obj)
            self._unfinished_tasks.release()
            self._notempty.notify()

    def task_done(self):
        with self._cond:
            if not self._unfinished_tasks.acquire(False):
                raise ValueError('task_done() called too many times')
            if self._unfinished_tasks._semlock._is_zero():
                self._cond.notify_all()

    def join(self):
        with self._cond:
            if not self._unfinished_tasks._semlock._is_zero():
                self._cond.wait()

#
# Simplified Queue type -- really just a locked pipe
#

class SimpleQueue(object):

    def __init__(self, *, ctx):
        self._reader, self._writer = connection.Pipe(duplex=False)
        self._rlock = ctx.Lock()
        self._poll = self._reader.poll
        if sys.platform == 'win32':
            self._wlock = None
        else:
            self._wlock = ctx.Lock()

    def close(self):
        self._reader.close()
        self._writer.close()

    def empty(self):
        return not self._poll()

    def __getstate__(self):
        context.assert_spawning(self)
        return (self._reader, self._writer, self._rlock, self._wlock)

    def __setstate__(self, state):
        (self._reader, self._writer, self._rlock, self._wlock) = state
        self._poll = self._reader.poll

    def get(self):
        with self._rlock:
            res = self._reader.recv_bytes()
        # unserialize the data after having released the lock
        return _ForkingPickler.loads(res)

    def put(self, obj):
        # serialize the data before acquiring the lock
        obj = _ForkingPickler.dumps(obj)
        if self._wlock is None:
            # writes to a message oriented win32 pipe are atomic
            self._writer.send_bytes(obj)
        else:
            with self._wlock:
                self._writer.send_bytes(obj)

    __class_getitem__ = classmethod(types.GenericAlias)
```
