## Supplementary software v0.2.1 for "Virtual control arms for paediatric myopia trials: external validation of axial-elongation models": reduction.py

```
#
# Module which deals with pickling of objects.
#
# multiprocessing/reduction.py
#
# Copyright (c) 2006-2008, R Oudkerk
# Licensed to PSF under a Contributor Agreement.
#

from abc import ABCMeta
import copyreg
import functools
import io
import os
import pickle
import socket
import sys

from . import context

__all__ = ['send_handle', 'recv_handle', 'ForkingPickler', 'register', 'dump']


HAVE_SEND_HANDLE = (sys.platform == 'win32' or
                    (hasattr(socket, 'CMSG_LEN') and
                     hasattr(socket, 'SCM_RIGHTS') and
                     hasattr(socket.socket, 'sendmsg')))

#
# Pickler subclass
#

class ForkingPickler(pickle.Pickler):
    '''Pickler subclass used by multiprocessing.'''
    _extra_reducers = {}
    _copyreg_dispatch_table = copyreg.dispatch_table

    def __init__(self, *args):
        super().__init__(*args)
        self.dispatch_table = self._copyreg_dispatch_table.copy()
        self.dispatch_table.update(self._extra_reducers)

    @classmethod
    def register(cls, type, reduce):
        '''Register a reduce function for a type.'''
        cls._extra_reducers[type] = reduce

    @classmethod
    def dumps(cls, obj, protocol=None):
        buf = io.BytesIO()
        cls(buf, protocol).dump(obj)
        return buf.getbuffer()

    loads = pickle.loads

register = ForkingPickler.register

def dump(obj, file, protocol=None):
    '''Replacement for pickle.dump() using ForkingPickler.'''
    ForkingPickler(file, protocol).dump(obj)

#
# Platform specific definitions
#

if sys.platform == 'win32':
    # Windows
    __all__ += ['DupHandle', 'duplicate', 'steal_handle']
    import _winapi

    def duplicate(handle, target_process=None, inheritable=False,
                  *, source_process=None):
        '''Duplicate a handle.  (target_process is a handle not a pid!)'''
        current_process = _winapi.GetCurrentProcess()
        if source_process is None:
            source_process = current_process
        if target_process is None:
            target_process = current_process
        return _winapi.DuplicateHandle(
            source_process, handle, target_process,
            0, inheritable, _winapi.DUPLICATE_SAME_ACCESS)

    def steal_handle(source_pid, handle):
        '''Steal a handle from process identified by source_pid.'''
        source_process_handle = _winapi.OpenProcess(
            _winapi.PROCESS_DUP_HANDLE, False, source_pid)
        try:
            return _winapi.DuplicateHandle(
                source_process_handle, handle,
                _winapi.GetCurrentProcess(), 0, False,
                _winapi.DUPLICATE_SAME_ACCESS | _winapi.DUPLICATE_CLOSE_SOURCE)
        finally:
            _winapi.CloseHandle(source_process_handle)

    def send_handle(conn, handle, destination_pid):
        '''Send a handle over a local connection.'''
        dh = DupHandle(handle, _winapi.DUPLICATE_SAME_ACCESS, destination_pid)
        conn.send(dh)

    def recv_handle(conn):
        '''Receive a handle over a local connection.'''
        return conn.recv().detach()

    class DupHandle(object):
        '''Picklable wrapper for a handle.'''
        def __init__(self, handle, access, pid=None):
            if pid is None:
                # We just duplicate the handle in the current process and
                # let the receiving process steal the handle.
                pid = os.getpid()
            proc = _winapi.OpenProcess(_winapi.PROCESS_DUP_HANDLE, False, pid)
            try:
                self._handle = _winapi.DuplicateHandle(
                    _winapi.GetCurrentProcess(),
                    handle, proc, access, False, 0)
            finally:
                _winapi.CloseHandle(proc)
            self._access = access
            self._pid = pid

        def detach(self):
            '''Get the handle.  This should only be called once.'''
            # retrieve handle from process which currently owns it
            if self._pid == os.getpid():
                # The handle has already been duplicated for this process.
                return self._handle
            # We must steal the handle from the process whose pid is self._pid.
            proc = _winapi.OpenProcess(_winapi.PROCESS_DUP_HANDLE, False,
                                       self._pid)
            try:
                return _winapi.DuplicateHandle(
                    proc, self._handle, _winapi.GetCurrentProcess(),
                    self._access, False, _winapi.DUPLICATE_CLOSE_SOURCE)
            finally:
                _winapi.CloseHandle(proc)

else:
    # Unix
    __all__ += ['DupFd', 'sendfds', 'recvfds']
    import array

    # On MacOSX we should acknowledge receipt of fds -- see Issue14669
    ACKNOWLEDGE = sys.platform == 'darwin'

    def sendfds(sock, fds):
        '''Send an array of fds over an AF_UNIX socket.'''
        fds = array.array('i', fds)
        msg = bytes([len(fds) % 256])
        sock.sendmsg([msg], [(socket.SOL_SOCKET, socket.SCM_RIGHTS, fds)])
        if ACKNOWLEDGE and sock.recv(1) != b'A':
            raise RuntimeError('did not receive acknowledgement of fd')

    def recvfds(sock, size):
        '''Receive an array of fds over an AF_UNIX socket.'''
        a = array.array('i')
        bytes_size = a.itemsize * size
        msg, ancdata, flags, addr = sock.recvmsg(1, socket.CMSG_SPACE(bytes_size))
        if not msg and not ancdata:
            raise EOFError
        try:
            if ACKNOWLEDGE:
                sock.send(b'A')
            if len(ancdata) != 1:
                raise RuntimeError('received %d items of ancdata' %
                                   len(ancdata))
            cmsg_level, cmsg_type, cmsg_data = ancdata[0]
            if (cmsg_level == socket.SOL_SOCKET and
                cmsg_type == socket.SCM_RIGHTS):
                if len(cmsg_data) % a.itemsize != 0:
                    raise ValueError
                a.frombytes(cmsg_data)
                if len(a) % 256 != msg[0]:
                    raise AssertionError(
                        "Len is {0:n} but msg[0] is {1!r}".format(
                            len(a), msg[0]))
                return list(a)
        except (ValueError, IndexError):
            pass
        raise RuntimeError('Invalid data received')

    def send_handle(conn, handle, destination_pid):
        '''Send a handle over a local connection.'''
        with socket.fromfd(conn.fileno(), socket.AF_UNIX, socket.SOCK_STREAM) as s:
            sendfds(s, [handle])

    def recv_handle(conn):
        '''Receive a handle over a local connection.'''
        with socket.fromfd(conn.fileno(), socket.AF_UNIX, socket.SOCK_STREAM) as s:
            return recvfds(s, 1)[0]

    def DupFd(fd):
        '''Return a wrapper for an fd.'''
        popen_obj = context.get_spawning_popen()
        if popen_obj is not None:
            return popen_obj.DupFd(popen_obj.duplicate_for_child(fd))
        elif HAVE_SEND_HANDLE:
            from . import resource_sharer
            return resource_sharer.DupFd(fd)
        else:
            raise ValueError('SCM_RIGHTS appears not to be available')

#
# Try making some callable types picklable
#

def _reduce_method(m):
    if m.__self__ is None:
        return getattr, (m.__class__, m.__func__.__name__)
    else:
        return getattr, (m.__self__, m.__func__.__name__)
class _C:
    def f(self):
        pass
register(type(_C().f), _reduce_method)


def _reduce_method_descriptor(m):
    return getattr, (m.__objclass__, m.__name__)
register(type(list.append), _reduce_method_descriptor)
register(type(int.__add__), _reduce_method_descriptor)


def _reduce_partial(p):
    return _rebuild_partial, (p.func, p.args, p.keywords or {})
def _rebuild_partial(func, args, keywords):
    return functools.partial(func, *args, **keywords)
register(functools.partial, _reduce_partial)

#
# Make sockets picklable
#

if sys.platform == 'win32':
    def _reduce_socket(s):
        from .resource_sharer import DupSocket
        return _rebuild_socket, (DupSocket(s),)
    def _rebuild_socket(ds):
        return ds.detach()
    register(socket.socket, _reduce_socket)

else:
    def _reduce_socket(s):
        df = DupFd(s.fileno())
        return _rebuild_socket, (df, s.family, s.type, s.proto)
    def _rebuild_socket(df, family, type, proto):
        fd = df.detach()
        return socket.socket(family, type, proto, fileno=fd)
    register(socket.socket, _reduce_socket)


class AbstractReducer(metaclass=ABCMeta):
    '''Abstract base class for use in implementing a Reduction class
    suitable for use in replacing the standard reduction mechanism
    used in multiprocessing.'''
    ForkingPickler = ForkingPickler
    register = register
    dump = dump
    send_handle = send_handle
    recv_handle = recv_handle

    if sys.platform == 'win32':
        steal_handle = steal_handle
        duplicate = duplicate
        DupHandle = DupHandle
    else:
        sendfds = sendfds
        recvfds = recvfds
        DupFd = DupFd

    _reduce_method = _reduce_method
    _reduce_method_descriptor = _reduce_method_descriptor
    _rebuild_partial = _rebuild_partial
    _reduce_socket = _reduce_socket
    _rebuild_socket = _rebuild_socket

    def __init__(self, *args):
        register(type(_C().f), _reduce_method)
        register(type(list.append), _reduce_method_descriptor)
        register(type(int.__add__), _reduce_method_descriptor)
        register(functools.partial, _reduce_partial)
        register(socket.socket, _reduce_socket)
```
