## Supplementary software v0.2.1 for "Virtual control arms for paediatric myopia trials: external validation of axial-elongation models": resource_sharer.py

```
#
# We use a background thread for sharing fds on Unix, and for sharing sockets on
# Windows.
#
# A client which wants to pickle a resource registers it with the resource
# sharer and gets an identifier in return.  The unpickling process will connect
# to the resource sharer, sends the identifier and its pid, and then receives
# the resource.
#

import os
import signal
import socket
import sys
import threading

from . import process
from .context import reduction
from . import util

__all__ = ['stop']


if sys.platform == 'win32':
    __all__ += ['DupSocket']

    class DupSocket(object):
        '''Picklable wrapper for a socket.'''
        def __init__(self, sock):
            new_sock = sock.dup()
            def send(conn, pid):
                share = new_sock.share(pid)
                conn.send_bytes(share)
            self._id = _resource_sharer.register(send, new_sock.close)

        def detach(self):
            '''Get the socket.  This should only be called once.'''
            with _resource_sharer.get_connection(self._id) as conn:
                share = conn.recv_bytes()
                return socket.fromshare(share)

else:
    __all__ += ['DupFd']

    class DupFd(object):
        '''Wrapper for fd which can be used at any time.'''
        def __init__(self, fd):
            new_fd = os.dup(fd)
            def send(conn, pid):
                reduction.send_handle(conn, new_fd, pid)
            def close():
                os.close(new_fd)
            self._id = _resource_sharer.register(send, close)

        def detach(self):
            '''Get the fd.  This should only be called once.'''
            with _resource_sharer.get_connection(self._id) as conn:
                return reduction.recv_handle(conn)


class _ResourceSharer(object):
    '''Manager for resources using background thread.'''
    def __init__(self):
        self._key = 0
        self._cache = {}
        self._lock = threading.Lock()
        self._listener = None
        self._address = None
        self._thread = None
        util.register_after_fork(self, _ResourceSharer._afterfork)

    def register(self, send, close):
        '''Register resource, returning an identifier.'''
        with self._lock:
            if self._address is None:
                self._start()
            self._key += 1
            self._cache[self._key] = (send, close)
            return (self._address, self._key)

    @staticmethod
    def get_connection(ident):
        '''Return connection from which to receive identified resource.'''
        from .connection import Client
        address, key = ident
        c = Client(address, authkey=process.current_process().authkey)
        c.send((key, os.getpid()))
        return c

    def stop(self, timeout=None):
        '''Stop the background thread and clear registered resources.'''
        from .connection import Client
        with self._lock:
            if self._address is not None:
                c = Client(self._address,
                           authkey=process.current_process().authkey)
                c.send(None)
                c.close()
                self._thread.join(timeout)
                if self._thread.is_alive():
                    util.sub_warning('_ResourceSharer thread did '
                                     'not stop when asked')
                self._listener.close()
                self._thread = None
                self._address = None
                self._listener = None
                for key, (send, close) in self._cache.items():
                    close()
                self._cache.clear()

    def _afterfork(self):
        for key, (send, close) in self._cache.items():
            close()
        self._cache.clear()
        self._lock._at_fork_reinit()
        if self._listener is not None:
            self._listener.close()
        self._listener = None
        self._address = None
        self._thread = None

    def _start(self):
        from .connection import Listener
        assert self._listener is None, "Already have Listener"
        util.debug('starting listener and thread for sending handles')
        self._listener = Listener(authkey=process.current_process().authkey, backlog=128)
        self._address = self._listener.address
        t = threading.Thread(target=self._serve)
        t.daemon = True
        t.start()
        self._thread = t

    def _serve(self):
        if hasattr(signal, 'pthread_sigmask'):
            signal.pthread_sigmask(signal.SIG_BLOCK, signal.valid_signals())
        while 1:
            try:
                with self._listener.accept() as conn:
                    msg = conn.recv()
                    if msg is None:
                        break
                    key, destination_pid = msg
                    send, close = self._cache.pop(key)
                    try:
                        send(conn, destination_pid)
                    finally:
                        close()
            except:
                if not util.is_exiting():
                    sys.excepthook(*sys.exc_info())


_resource_sharer = _ResourceSharer()
stop = _resource_sharer.stop
```
