## Supplementary software v0.2.1 for "Virtual control arms for paediatric myopia trials: external validation of axial-elongation models": resource_tracker.py

```
###############################################################################
# Server process to keep track of unlinked resources (like shared memory
# segments, semaphores etc.) and clean them.
#
# On Unix we run a server process which keeps track of unlinked
# resources. The server ignores SIGINT and SIGTERM and reads from a
# pipe.  Every other process of the program has a copy of the writable
# end of the pipe, so we get EOF when all other processes have exited.
# Then the server process unlinks any remaining resource names.
#
# This is important because there may be system limits for such resources: for
# instance, the system only supports a limited number of named semaphores, and
# shared-memory segments live in the RAM. If a python process leaks such a
# resource, this resource will not be removed till the next reboot.  Without
# this resource tracker process, "killall python" would probably leave unlinked
# resources.

import os
import signal
import sys
import threading
import warnings

from . import spawn
from . import util

__all__ = ['ensure_running', 'register', 'unregister']

_HAVE_SIGMASK = hasattr(signal, 'pthread_sigmask')
_IGNORED_SIGNALS = (signal.SIGINT, signal.SIGTERM)

def cleanup_noop(name):
    raise RuntimeError('noop should never be registered or cleaned up')

_CLEANUP_FUNCS = {
    'noop': cleanup_noop,
    'dummy': lambda name: None,  # Dummy resource used in tests
}

if os.name == 'posix':
    import _multiprocessing
    import _posixshmem

    # Use sem_unlink() to clean up named semaphores.
    #
    # sem_unlink() may be missing if the Python build process detected the
    # absence of POSIX named semaphores. In that case, no named semaphores were
    # ever opened, so no cleanup would be necessary.
    if hasattr(_multiprocessing, 'sem_unlink'):
        _CLEANUP_FUNCS.update({
            'semaphore': _multiprocessing.sem_unlink,
        })
    _CLEANUP_FUNCS.update({
        'shared_memory': _posixshmem.shm_unlink,
    })


class ReentrantCallError(RuntimeError):
    pass


class ResourceTracker(object):

    def __init__(self):
        self._lock = threading.RLock()
        self._fd = None
        self._pid = None
        self._exitcode = None

    def _reentrant_call_error(self):
        # gh-109629: this happens if an explicit call to the ResourceTracker
        # gets interrupted by a garbage collection, invoking a finalizer (*)
        # that itself calls back into ResourceTracker.
        #   (*) for example the SemLock finalizer
        raise ReentrantCallError(
            "Reentrant call into the multiprocessing resource tracker")

    def _stop(self):
        with self._lock:
            # This should not happen (_stop() isn't called by a finalizer)
            # but we check for it anyway.
            if self._lock._recursion_count() > 1:
                return self._reentrant_call_error()
            if self._fd is None:
                # not running
                return

            # closing the "alive" file descriptor stops main()
            os.close(self._fd)
            self._fd = None

            _, status = os.waitpid(self._pid, 0)

            self._pid = None

            try:
                self._exitcode = os.waitstatus_to_exitcode(status)
            except ValueError:
                # os.waitstatus_to_exitcode may raise an exception for invalid values
                self._exitcode = None

    def getfd(self):
        self.ensure_running()
        return self._fd

    def ensure_running(self):
        '''Make sure that resource tracker process is running.

        This can be run from any process.  Usually a child process will use
        the resource created by its parent.'''
        with self._lock:
            if self._lock._recursion_count() > 1:
                # The code below is certainly not reentrant-safe, so bail out
                return self._reentrant_call_error()
            if self._fd is not None:
                # resource tracker was launched before, is it still running?
                if self._check_alive():
                    # => still alive
                    return
                # => dead, launch it again
                os.close(self._fd)

                # Clean-up to avoid dangling processes.
                try:
                    # _pid can be None if this process is a child from another
                    # python process, which has started the resource_tracker.
                    if self._pid is not None:
                        os.waitpid(self._pid, 0)
                except ChildProcessError:
                    # The resource_tracker has already been terminated.
                    pass
                self._fd = None
                self._pid = None
                self._exitcode = None

                warnings.warn('resource_tracker: process died unexpectedly, '
                              'relaunching.  Some resources might leak.')

            fds_to_pass = []
            try:
                fds_to_pass.append(sys.stderr.fileno())
            except Exception:
                pass
            cmd = 'from multiprocessing.resource_tracker import main;main(%d)'
            r, w = os.pipe()
            try:
                fds_to_pass.append(r)
                # process will out live us, so no need to wait on pid
                exe = spawn.get_executable()
                args = [exe] + util._args_from_interpreter_flags()
                args += ['-c', cmd % r]
                # bpo-33613: Register a signal mask that will block the signals.
                # This signal mask will be inherited by the child that is going
                # to be spawned and will protect the child from a race condition
                # that can make the child die before it registers signal handlers
                # for SIGINT and SIGTERM. The mask is unregistered after spawning
                # the child.
                prev_sigmask = None
                try:
                    if _HAVE_SIGMASK:
                        prev_sigmask = signal.pthread_sigmask(signal.SIG_BLOCK, _IGNORED_SIGNALS)
                    pid = util.spawnv_passfds(exe, args, fds_to_pass)
                finally:
                    if prev_sigmask is not None:
                        signal.pthread_sigmask(signal.SIG_SETMASK, prev_sigmask)
            except:
                os.close(w)
                raise
            else:
                self._fd = w
                self._pid = pid
            finally:
                os.close(r)

    def _check_alive(self):
        '''Check that the pipe has not been closed by sending a probe.'''
        try:
            # We cannot use send here as it calls ensure_running, creating
            # a cycle.
            os.write(self._fd, b'PROBE:0:noop\n')
        except OSError:
            return False
        else:
            return True

    def register(self, name, rtype):
        '''Register name of resource with resource tracker.'''
        self._send('REGISTER', name, rtype)

    def unregister(self, name, rtype):
        '''Unregister name of resource with resource tracker.'''
        self._send('UNREGISTER', name, rtype)

    def _send(self, cmd, name, rtype):
        try:
            self.ensure_running()
        except ReentrantCallError:
            # The code below might or might not work, depending on whether
            # the resource tracker was already running and still alive.
            # Better warn the user.
            # (XXX is warnings.warn itself reentrant-safe? :-)
            warnings.warn(
                f"ResourceTracker called reentrantly for resource cleanup, "
                f"which is unsupported. "
                f"The {rtype} object {name!r} might leak.")
        msg = '{0}:{1}:{2}\n'.format(cmd, name, rtype).encode('ascii')
        if len(msg) > 512:
            # posix guarantees that writes to a pipe of less than PIPE_BUF
            # bytes are atomic, and that PIPE_BUF >= 512
            raise ValueError('msg too long')
        nbytes = os.write(self._fd, msg)
        assert nbytes == len(msg), "nbytes {0:n} but len(msg) {1:n}".format(
            nbytes, len(msg))


_resource_tracker = ResourceTracker()
ensure_running = _resource_tracker.ensure_running
register = _resource_tracker.register
unregister = _resource_tracker.unregister
getfd = _resource_tracker.getfd


def main(fd):
    '''Run resource tracker.'''
    # protect the process from ^C and "killall python" etc
    signal.signal(signal.SIGINT, signal.SIG_IGN)
    signal.signal(signal.SIGTERM, signal.SIG_IGN)
    if _HAVE_SIGMASK:
        signal.pthread_sigmask(signal.SIG_UNBLOCK, _IGNORED_SIGNALS)

    for f in (sys.stdin, sys.stdout):
        try:
            f.close()
        except Exception:
            pass

    cache = {rtype: set() for rtype in _CLEANUP_FUNCS.keys()}
    exit_code = 0

    try:
        # keep track of registered/unregistered resources
        with open(fd, 'rb') as f:
            for line in f:
                try:
                    cmd, name, rtype = line.strip().decode('ascii').split(':')
                    cleanup_func = _CLEANUP_FUNCS.get(rtype, None)
                    if cleanup_func is None:
                        raise ValueError(
                            f'Cannot register {name} for automatic cleanup: '
                            f'unknown resource type {rtype}')

                    if cmd == 'REGISTER':
                        cache[rtype].add(name)
                    elif cmd == 'UNREGISTER':
                        cache[rtype].remove(name)
                    elif cmd == 'PROBE':
                        pass
                    else:
                        raise RuntimeError('unrecognized command %r' % cmd)
                except Exception:
                    exit_code = 3
                    try:
                        sys.excepthook(*sys.exc_info())
                    except:
                        pass
    finally:
        # all processes have terminated; cleanup any remaining resources
        for rtype, rtype_cache in cache.items():
            if rtype_cache:
                try:
                    exit_code = 1
                    if rtype == 'dummy':
                        # The test 'dummy' resource is expected to leak.
                        # We skip the warning (and *only* the warning) for it.
                        pass
                    else:
                        warnings.warn(
                            f'resource_tracker: There appear to be '
                            f'{len(rtype_cache)} leaked {rtype} objects to '
                            f'clean up at shutdown: {rtype_cache}'
                        )
                except Exception:
                    pass
            for name in rtype_cache:
                # For some reason the process which created and registered this
                # resource has failed to unregister it. Presumably it has
                # died.  We therefore unlink it.
                try:
                    try:
                        _CLEANUP_FUNCS[rtype](name)
                    except Exception as e:
                        exit_code = 2
                        warnings.warn('resource_tracker: %r: %s' % (name, e))
                finally:
                    pass

        sys.exit(exit_code)
```
