## Supplementary software v0.2.1 for "Virtual control arms for paediatric myopia trials: external validation of axial-elongation models": shared_memory.py

```
"""Provides shared memory for direct access across processes.

The API of this package is currently provisional. Refer to the
documentation for details.
"""


__all__ = [ 'SharedMemory', 'ShareableList' ]


from functools import partial
import mmap
import os
import errno
import struct
import secrets
import types

if os.name == "nt":
    import _winapi
    _USE_POSIX = False
else:
    import _posixshmem
    _USE_POSIX = True

from . import resource_tracker

_O_CREX = os.O_CREAT | os.O_EXCL

# FreeBSD (and perhaps other BSDs) limit names to 14 characters.
_SHM_SAFE_NAME_LENGTH = 14

# Shared memory block name prefix
if _USE_POSIX:
    _SHM_NAME_PREFIX = '/psm_'
else:
    _SHM_NAME_PREFIX = 'wnsm_'


def _make_filename():
    "Create a random filename for the shared memory object."
    # number of random bytes to use for name
    nbytes = (_SHM_SAFE_NAME_LENGTH - len(_SHM_NAME_PREFIX)) // 2
    assert nbytes >= 2, '_SHM_NAME_PREFIX too long'
    name = _SHM_NAME_PREFIX + secrets.token_hex(nbytes)
    assert len(name) <= _SHM_SAFE_NAME_LENGTH
    return name


class SharedMemory:
    """Creates a new shared memory block or attaches to an existing
    shared memory block.

    Every shared memory block is assigned a unique name.  This enables
    one process to create a shared memory block with a particular name
    so that a different process can attach to that same shared memory
    block using that same name.

    As a resource for sharing data across processes, shared memory blocks
    may outlive the original process that created them.  When one process
    no longer needs access to a shared memory block that might still be
    needed by other processes, the close() method should be called.
    When a shared memory block is no longer needed by any process, the
    unlink() method should be called to ensure proper cleanup."""

    # Defaults; enables close() and unlink() to run without errors.
    _name = None
    _fd = -1
    _mmap = None
    _buf = None
    _flags = os.O_RDWR
    _mode = 0o600
    _prepend_leading_slash = True if _USE_POSIX else False
    _track = True

    def __init__(self, name=None, create=False, size=0, *, track=True):
        if not size >= 0:
            raise ValueError("'size' must be a positive integer")
        if create:
            self._flags = _O_CREX | os.O_RDWR
            if size == 0:
                raise ValueError("'size' must be a positive number different from zero")
        if name is None and not self._flags & os.O_EXCL:
            raise ValueError("'name' can only be None if create=True")

        self._track = track
        if _USE_POSIX:

            # POSIX Shared Memory

            if name is None:
                while True:
                    name = _make_filename()
                    try:
                        self._fd = _posixshmem.shm_open(
                            name,
                            self._flags,
                            mode=self._mode
                        )
                    except FileExistsError:
                        continue
                    self._name = name
                    break
            else:
                name = "/" + name if self._prepend_leading_slash else name
                self._fd = _posixshmem.shm_open(
                    name,
                    self._flags,
                    mode=self._mode
                )
                self._name = name
            try:
                if create and size:
                    os.ftruncate(self._fd, size)
                stats = os.fstat(self._fd)
                size = stats.st_size
                self._mmap = mmap.mmap(self._fd, size)
            except OSError:
                self.unlink()
                raise
            if self._track:
                resource_tracker.register(self._name, "shared_memory")

        else:

            # Windows Named Shared Memory

            if create:
                while True:
                    temp_name = _make_filename() if name is None else name
                    # Create and reserve shared memory block with this name
                    # until it can be attached to by mmap.
                    h_map = _winapi.CreateFileMapping(
                        _winapi.INVALID_HANDLE_VALUE,
                        _winapi.NULL,
                        _winapi.PAGE_READWRITE,
                        (size >> 32) & 0xFFFFFFFF,
                        size & 0xFFFFFFFF,
                        temp_name
                    )
                    try:
                        last_error_code = _winapi.GetLastError()
                        if last_error_code == _winapi.ERROR_ALREADY_EXISTS:
                            if name is not None:
                                raise FileExistsError(
                                    errno.EEXIST,
                                    os.strerror(errno.EEXIST),
                                    name,
                                    _winapi.ERROR_ALREADY_EXISTS
                                )
                            else:
                                continue
                        self._mmap = mmap.mmap(-1, size, tagname=temp_name)
                    finally:
                        _winapi.CloseHandle(h_map)
                    self._name = temp_name
                    break

            else:
                self._name = name
                # Dynamically determine the existing named shared memory
                # block's size which is likely a multiple of mmap.PAGESIZE.
                h_map = _winapi.OpenFileMapping(
                    _winapi.FILE_MAP_READ,
                    False,
                    name
                )
                try:
                    p_buf = _winapi.MapViewOfFile(
                        h_map,
                        _winapi.FILE_MAP_READ,
                        0,
                        0,
                        0
                    )
                finally:
                    _winapi.CloseHandle(h_map)
                try:
                    size = _winapi.VirtualQuerySize(p_buf)
                finally:
                    _winapi.UnmapViewOfFile(p_buf)
                self._mmap = mmap.mmap(-1, size, tagname=name)

        self._size = size
        self._buf = memoryview(self._mmap)

    def __del__(self):
        try:
            self.close()
        except OSError:
            pass

    def __reduce__(self):
        return (
            self.__class__,
            (
                self.name,
                False,
                self.size,
            ),
        )

    def __repr__(self):
        return f'{self.__class__.__name__}({self.name!r}, size={self.size})'

    @property
    def buf(self):
        "A memoryview of contents of the shared memory block."
        return self._buf

    @property
    def name(self):
        "Unique name that identifies the shared memory block."
        reported_name = self._name
        if _USE_POSIX and self._prepend_leading_slash:
            if self._name.startswith("/"):
                reported_name = self._name[1:]
        return reported_name

    @property
    def size(self):
        "Size in bytes."
        return self._size

    def close(self):
        """Closes access to the shared memory from this instance but does
        not destroy the shared memory block."""
        if self._buf is not None:
            self._buf.release()
            self._buf = None
        if self._mmap is not None:
            self._mmap.close()
            self._mmap = None
        if _USE_POSIX and self._fd >= 0:
            os.close(self._fd)
            self._fd = -1

    def unlink(self):
        """Requests that the underlying shared memory block be destroyed.

        Unlink should be called once (and only once) across all handles
        which have access to the shared memory block, even if these
        handles belong to different processes. Closing and unlinking may
        happen in any order, but trying to access data inside a shared
        memory block after unlinking may result in memory errors,
        depending on platform.

        This method has no effect on Windows, where the only way to
        delete a shared memory block is to close all handles."""

        if _USE_POSIX and self._name:
            _posixshmem.shm_unlink(self._name)
            if self._track:
                resource_tracker.unregister(self._name, "shared_memory")


_encoding = "utf8"

class ShareableList:
    """Pattern for a mutable list-like object shareable via a shared
    memory block.  It differs from the built-in list type in that these
    lists can not change their overall length (i.e. no append, insert,
    etc.)

    Because values are packed into a memoryview as bytes, the struct
    packing format for any storable value must require no more than 8
    characters to describe its format."""

    # The shared memory area is organized as follows:
    # - 8 bytes: number of items (N) as a 64-bit integer
    # - (N + 1) * 8 bytes: offsets of each element from the start of the
    #                      data area
    # - K bytes: the data area storing item values (with encoding and size
    #            depending on their respective types)
    # - N * 8 bytes: `struct` format string for each element
    # - N bytes: index into _back_transforms_mapping for each element
    #            (for reconstructing the corresponding Python value)
    _types_mapping = {
        int: "q",
        float: "d",
        bool: "xxxxxxx?",
        str: "%ds",
        bytes: "%ds",
        None.__class__: "xxxxxx?x",
    }
    _alignment = 8
    _back_transforms_mapping = {
        0: lambda value: value,                   # int, float, bool
        1: lambda value: value.rstrip(b'\x00').decode(_encoding),  # str
        2: lambda value: value.rstrip(b'\x00'),   # bytes
        3: lambda _value: None,                   # None
    }

    @staticmethod
    def _extract_recreation_code(value):
        """Used in concert with _back_transforms_mapping to convert values
        into the appropriate Python objects when retrieving them from
        the list as well as when storing them."""
        if not isinstance(value, (str, bytes, None.__class__)):
            return 0
        elif isinstance(value, str):
            return 1
        elif isinstance(value, bytes):
            return 2
        else:
            return 3  # NoneType

    def __init__(self, sequence=None, *, name=None):
        if name is None or sequence is not None:
            sequence = sequence or ()
            _formats = [
                self._types_mapping[type(item)]
                    if not isinstance(item, (str, bytes))
                    else self._types_mapping[type(item)] % (
                        self._alignment * (len(item) // self._alignment + 1),
                    )
                for item in sequence
            ]
            self._list_len = len(_formats)
            assert sum(len(fmt) <= 8 for fmt in _formats) == self._list_len
            offset = 0
            # The offsets of each list element into the shared memory's
            # data area (0 meaning the start of the data area, not the start
            # of the shared memory area).
            self._allocated_offsets = [0]
            for fmt in _formats:
                offset += self._alignment if fmt[-1] != "s" else int(fmt[:-1])
                self._allocated_offsets.append(offset)
            _recreation_codes = [
                self._extract_recreation_code(item) for item in sequence
            ]
            requested_size = struct.calcsize(
                "q" + self._format_size_metainfo +
                "".join(_formats) +
                self._format_packing_metainfo +
                self._format_back_transform_codes
            )

            self.shm = SharedMemory(name, create=True, size=requested_size)
        else:
            self.shm = SharedMemory(name)

        if sequence is not None:
            _enc = _encoding
            struct.pack_into(
                "q" + self._format_size_metainfo,
                self.shm.buf,
                0,
                self._list_len,
                *(self._allocated_offsets)
            )
            struct.pack_into(
                "".join(_formats),
                self.shm.buf,
                self._offset_data_start,
                *(v.encode(_enc) if isinstance(v, str) else v for v in sequence)
            )
            struct.pack_into(
                self._format_packing_metainfo,
                self.shm.buf,
                self._offset_packing_formats,
                *(v.encode(_enc) for v in _formats)
            )
            struct.pack_into(
                self._format_back_transform_codes,
                self.shm.buf,
                self._offset_back_transform_codes,
                *(_recreation_codes)
            )

        else:
            self._list_len = len(self)  # Obtains size from offset 0 in buffer.
            self._allocated_offsets = list(
                struct.unpack_from(
                    self._format_size_metainfo,
                    self.shm.buf,
                    1 * 8
                )
            )

    def _get_packing_format(self, position):
        "Gets the packing format for a single value stored in the list."
        position = position if position >= 0 else position + self._list_len
        if (position >= self._list_len) or (self._list_len < 0):
            raise IndexError("Requested position out of range.")

        v = struct.unpack_from(
            "8s",
            self.shm.buf,
            self._offset_packing_formats + position * 8
        )[0]
        fmt = v.rstrip(b'\x00')
        fmt_as_str = fmt.decode(_encoding)

        return fmt_as_str

    def _get_back_transform(self, position):
        "Gets the back transformation function for a single value."

        if (position >= self._list_len) or (self._list_len < 0):
            raise IndexError("Requested position out of range.")

        transform_code = struct.unpack_from(
            "b",
            self.shm.buf,
            self._offset_back_transform_codes + position
        )[0]
        transform_function = self._back_transforms_mapping[transform_code]

        return transform_function

    def _set_packing_format_and_transform(self, position, fmt_as_str, value):
        """Sets the packing format and back transformation code for a
        single value in the list at the specified position."""

        if (position >= self._list_len) or (self._list_len < 0):
            raise IndexError("Requested position out of range.")

        struct.pack_into(
            "8s",
            self.shm.buf,
            self._offset_packing_formats + position * 8,
            fmt_as_str.encode(_encoding)
        )

        transform_code = self._extract_recreation_code(value)
        struct.pack_into(
            "b",
            self.shm.buf,
            self._offset_back_transform_codes + position,
            transform_code
        )

    def __getitem__(self, position):
        position = position if position >= 0 else position + self._list_len
        try:
            offset = self._offset_data_start + self._allocated_offsets[position]
            (v,) = struct.unpack_from(
                self._get_packing_format(position),
                self.shm.buf,
                offset
            )
        except IndexError:
            raise IndexError("index out of range")

        back_transform = self._get_back_transform(position)
        v = back_transform(v)

        return v

    def __setitem__(self, position, value):
        position = position if position >= 0 else position + self._list_len
        try:
            item_offset = self._allocated_offsets[position]
            offset = self._offset_data_start + item_offset
            current_format = self._get_packing_format(position)
        except IndexError:
            raise IndexError("assignment index out of range")

        if not isinstance(value, (str, bytes)):
            new_format = self._types_mapping[type(value)]
            encoded_value = value
        else:
            allocated_length = self._allocated_offsets[position + 1] - item_offset

            encoded_value = (value.encode(_encoding)
                             if isinstance(value, str) else value)
            if len(encoded_value) > allocated_length:
                raise ValueError("bytes/str item exceeds available storage")
            if current_format[-1] == "s":
                new_format = current_format
            else:
                new_format = self._types_mapping[str] % (
                    allocated_length,
                )

        self._set_packing_format_and_transform(
            position,
            new_format,
            value
        )
        struct.pack_into(new_format, self.shm.buf, offset, encoded_value)

    def __reduce__(self):
        return partial(self.__class__, name=self.shm.name), ()

    def __len__(self):
        return struct.unpack_from("q", self.shm.buf, 0)[0]

    def __repr__(self):
        return f'{self.__class__.__name__}({list(self)}, name={self.shm.name!r})'

    @property
    def format(self):
        "The struct packing format used by all currently stored items."
        return "".join(
            self._get_packing_format(i) for i in range(self._list_len)
        )

    @property
    def _format_size_metainfo(self):
        "The struct packing format used for the items' storage offsets."
        return "q" * (self._list_len + 1)

    @property
    def _format_packing_metainfo(self):
        "The struct packing format used for the items' packing formats."
        return "8s" * self._list_len

    @property
    def _format_back_transform_codes(self):
        "The struct packing format used for the items' back transforms."
        return "b" * self._list_len

    @property
    def _offset_data_start(self):
        # - 8 bytes for the list length
        # - (N + 1) * 8 bytes for the element offsets
        return (self._list_len + 2) * 8

    @property
    def _offset_packing_formats(self):
        return self._offset_data_start + self._allocated_offsets[-1]

    @property
    def _offset_back_transform_codes(self):
        return self._offset_packing_formats + self._list_len * 8

    def count(self, value):
        "L.count(value) -> integer -- return number of occurrences of value."

        return sum(value == entry for entry in self)

    def index(self, value):
        """L.index(value) -> integer -- return first index of value.
        Raises ValueError if the value is not present."""

        for position, entry in enumerate(self):
            if value == entry:
                return position
        else:
            raise ValueError(f"{value!r} not in this container")

    __class_getitem__ = classmethod(types.GenericAlias)
```
