## Supplementary software v0.2.1 for "Virtual control arms for paediatric myopia trials: external validation of axial-elongation models": sharedctypes.py

```
#
# Module which supports allocation of ctypes objects from shared memory
#
# multiprocessing/sharedctypes.py
#
# Copyright (c) 2006-2008, R Oudkerk
# Licensed to PSF under a Contributor Agreement.
#

import ctypes
import weakref

from . import heap
from . import get_context

from .context import reduction, assert_spawning
_ForkingPickler = reduction.ForkingPickler

__all__ = ['RawValue', 'RawArray', 'Value', 'Array', 'copy', 'synchronized']

#
#
#

typecode_to_type = {
    'c': ctypes.c_char,     'u': ctypes.c_wchar,
    'b': ctypes.c_byte,     'B': ctypes.c_ubyte,
    'h': ctypes.c_short,    'H': ctypes.c_ushort,
    'i': ctypes.c_int,      'I': ctypes.c_uint,
    'l': ctypes.c_long,     'L': ctypes.c_ulong,
    'q': ctypes.c_longlong, 'Q': ctypes.c_ulonglong,
    'f': ctypes.c_float,    'd': ctypes.c_double
    }

#
#
#

def _new_value(type_):
    size = ctypes.sizeof(type_)
    wrapper = heap.BufferWrapper(size)
    return rebuild_ctype(type_, wrapper, None)

def RawValue(typecode_or_type, *args):
    '''
    Returns a ctypes object allocated from shared memory
    '''
    type_ = typecode_to_type.get(typecode_or_type, typecode_or_type)
    obj = _new_value(type_)
    ctypes.memset(ctypes.addressof(obj), 0, ctypes.sizeof(obj))
    obj.__init__(*args)
    return obj

def RawArray(typecode_or_type, size_or_initializer):
    '''
    Returns a ctypes array allocated from shared memory
    '''
    type_ = typecode_to_type.get(typecode_or_type, typecode_or_type)
    if isinstance(size_or_initializer, int):
        type_ = type_ * size_or_initializer
        obj = _new_value(type_)
        ctypes.memset(ctypes.addressof(obj), 0, ctypes.sizeof(obj))
        return obj
    else:
        type_ = type_ * len(size_or_initializer)
        result = _new_value(type_)
        result.__init__(*size_or_initializer)
        return result

def Value(typecode_or_type, *args, lock=True, ctx=None):
    '''
    Return a synchronization wrapper for a Value
    '''
    obj = RawValue(typecode_or_type, *args)
    if lock is False:
        return obj
    if lock in (True, None):
        ctx = ctx or get_context()
        lock = ctx.RLock()
    if not hasattr(lock, 'acquire'):
        raise AttributeError("%r has no method 'acquire'" % lock)
    return synchronized(obj, lock, ctx=ctx)

def Array(typecode_or_type, size_or_initializer, *, lock=True, ctx=None):
    '''
    Return a synchronization wrapper for a RawArray
    '''
    obj = RawArray(typecode_or_type, size_or_initializer)
    if lock is False:
        return obj
    if lock in (True, None):
        ctx = ctx or get_context()
        lock = ctx.RLock()
    if not hasattr(lock, 'acquire'):
        raise AttributeError("%r has no method 'acquire'" % lock)
    return synchronized(obj, lock, ctx=ctx)

def copy(obj):
    new_obj = _new_value(type(obj))
    ctypes.pointer(new_obj)[0] = obj
    return new_obj

def synchronized(obj, lock=None, ctx=None):
    assert not isinstance(obj, SynchronizedBase), 'object already synchronized'
    ctx = ctx or get_context()

    if isinstance(obj, ctypes._SimpleCData):
        return Synchronized(obj, lock, ctx)
    elif isinstance(obj, ctypes.Array):
        if obj._type_ is ctypes.c_char:
            return SynchronizedString(obj, lock, ctx)
        return SynchronizedArray(obj, lock, ctx)
    else:
        cls = type(obj)
        try:
            scls = class_cache[cls]
        except KeyError:
            names = [field[0] for field in cls._fields_]
            d = {name: make_property(name) for name in names}
            classname = 'Synchronized' + cls.__name__
            scls = class_cache[cls] = type(classname, (SynchronizedBase,), d)
        return scls(obj, lock, ctx)

#
# Functions for pickling/unpickling
#

def reduce_ctype(obj):
    assert_spawning(obj)
    if isinstance(obj, ctypes.Array):
        return rebuild_ctype, (obj._type_, obj._wrapper, obj._length_)
    else:
        return rebuild_ctype, (type(obj), obj._wrapper, None)

def rebuild_ctype(type_, wrapper, length):
    if length is not None:
        type_ = type_ * length
    _ForkingPickler.register(type_, reduce_ctype)
    buf = wrapper.create_memoryview()
    obj = type_.from_buffer(buf)
    obj._wrapper = wrapper
    return obj

#
# Function to create properties
#

def make_property(name):
    try:
        return prop_cache[name]
    except KeyError:
        d = {}
        exec(template % ((name,)*7), d)
        prop_cache[name] = d[name]
        return d[name]

template = '''
def get%s(self):
    self.acquire()
    try:
        return self._obj.%s
    finally:
        self.release()
def set%s(self, value):
    self.acquire()
    try:
        self._obj.%s = value
    finally:
        self.release()
%s = property(get%s, set%s)
'''

prop_cache = {}
class_cache = weakref.WeakKeyDictionary()

#
# Synchronized wrappers
#

class SynchronizedBase(object):

    def __init__(self, obj, lock=None, ctx=None):
        self._obj = obj
        if lock:
            self._lock = lock
        else:
            ctx = ctx or get_context(force=True)
            self._lock = ctx.RLock()
        self.acquire = self._lock.acquire
        self.release = self._lock.release

    def __enter__(self):
        return self._lock.__enter__()

    def __exit__(self, *args):
        return self._lock.__exit__(*args)

    def __reduce__(self):
        assert_spawning(self)
        return synchronized, (self._obj, self._lock)

    def get_obj(self):
        return self._obj

    def get_lock(self):
        return self._lock

    def __repr__(self):
        return '<%s wrapper for %s>' % (type(self).__name__, self._obj)


class Synchronized(SynchronizedBase):
    value = make_property('value')


class SynchronizedArray(SynchronizedBase):

    def __len__(self):
        return len(self._obj)

    def __getitem__(self, i):
        with self:
            return self._obj[i]

    def __setitem__(self, i, value):
        with self:
            self._obj[i] = value

    def __getslice__(self, start, stop):
        with self:
            return self._obj[start:stop]

    def __setslice__(self, start, stop, values):
        with self:
            self._obj[start:stop] = values


class SynchronizedString(SynchronizedArray):
    value = make_property('value')
    raw = make_property('raw')
```
