## Supplementary software v0.2.1 for "Virtual control arms for paediatric myopia trials: external validation of axial-elongation models": spawn.py

```
#
# Code used to start processes when using the spawn or forkserver
# start methods.
#
# multiprocessing/spawn.py
#
# Copyright (c) 2006-2008, R Oudkerk
# Licensed to PSF under a Contributor Agreement.
#

import os
import sys
import runpy
import types

from . import get_start_method, set_start_method
from . import process
from .context import reduction
from . import util

__all__ = ['_main', 'freeze_support', 'set_executable', 'get_executable',
           'get_preparation_data', 'get_command_line', 'import_main_path']

#
# _python_exe is the assumed path to the python executable.
# People embedding Python want to modify it.
#

if sys.platform != 'win32':
    WINEXE = False
    WINSERVICE = False
else:
    WINEXE = getattr(sys, 'frozen', False)
    WINSERVICE = sys.executable and sys.executable.lower().endswith("pythonservice.exe")

def set_executable(exe):
    global _python_exe
    if exe is None:
        _python_exe = exe
    elif sys.platform == 'win32':
        _python_exe = os.fsdecode(exe)
    else:
        _python_exe = os.fsencode(exe)

def get_executable():
    return _python_exe

if WINSERVICE:
    set_executable(os.path.join(sys.exec_prefix, 'python.exe'))
else:
    set_executable(sys.executable)

#
#
#

def is_forking(argv):
    '''
    Return whether commandline indicates we are forking
    '''
    if len(argv) >= 2 and argv[1] == '--multiprocessing-fork':
        return True
    else:
        return False


def freeze_support():
    '''
    Run code for process object if this in not the main process
    '''
    if is_forking(sys.argv):
        kwds = {}
        for arg in sys.argv[2:]:
            name, value = arg.split('=')
            if value == 'None':
                kwds[name] = None
            else:
                kwds[name] = int(value)
        spawn_main(**kwds)
        sys.exit()


def get_command_line(**kwds):
    '''
    Returns prefix of command line used for spawning a child process
    '''
    if getattr(sys, 'frozen', False):
        return ([sys.executable, '--multiprocessing-fork'] +
                ['%s=%r' % item for item in kwds.items()])
    else:
        prog = 'from multiprocessing.spawn import spawn_main; spawn_main(%s)'
        prog %= ', '.join('%s=%r' % item for item in kwds.items())
        opts = util._args_from_interpreter_flags()
        exe = get_executable()
        return [exe] + opts + ['-c', prog, '--multiprocessing-fork']


def spawn_main(pipe_handle, parent_pid=None, tracker_fd=None):
    '''
    Run code specified by data received over pipe
    '''
    assert is_forking(sys.argv), "Not forking"
    if sys.platform == 'win32':
        import msvcrt
        import _winapi

        if parent_pid is not None:
            source_process = _winapi.OpenProcess(
                _winapi.SYNCHRONIZE | _winapi.PROCESS_DUP_HANDLE,
                False, parent_pid)
        else:
            source_process = None
        new_handle = reduction.duplicate(pipe_handle,
                                         source_process=source_process)
        fd = msvcrt.open_osfhandle(new_handle, os.O_RDONLY)
        parent_sentinel = source_process
    else:
        from . import resource_tracker
        resource_tracker._resource_tracker._fd = tracker_fd
        fd = pipe_handle
        parent_sentinel = os.dup(pipe_handle)
    exitcode = _main(fd, parent_sentinel)
    sys.exit(exitcode)


def _main(fd, parent_sentinel):
    with os.fdopen(fd, 'rb', closefd=True) as from_parent:
        process.current_process()._inheriting = True
        try:
            preparation_data = reduction.pickle.load(from_parent)
            prepare(preparation_data)
            self = reduction.pickle.load(from_parent)
        finally:
            del process.current_process()._inheriting
    return self._bootstrap(parent_sentinel)


def _check_not_importing_main():
    if getattr(process.current_process(), '_inheriting', False):
        raise RuntimeError('''
        An attempt has been made to start a new process before the
        current process has finished its bootstrapping phase.

        This probably means that you are not using fork to start your
        child processes and you have forgotten to use the proper idiom
        in the main module:

            if __name__ == '__main__':
                freeze_support()
                ...

        The "freeze_support()" line can be omitted if the program
        is not going to be frozen to produce an executable.

        To fix this issue, refer to the "Safe importing of main module"
        section in https://docs.python.org/3/library/multiprocessing.html
        ''')


def get_preparation_data(name):
    '''
    Return info about parent needed by child to unpickle process object
    '''
    _check_not_importing_main()
    d = dict(
        log_to_stderr=util._log_to_stderr,
        authkey=process.current_process().authkey,
        )

    if util._logger is not None:
        d['log_level'] = util._logger.getEffectiveLevel()

    sys_path=sys.path.copy()
    try:
        i = sys_path.index('')
    except ValueError:
        pass
    else:
        sys_path[i] = process.ORIGINAL_DIR

    d.update(
        name=name,
        sys_path=sys_path,
        sys_argv=sys.argv,
        orig_dir=process.ORIGINAL_DIR,
        dir=os.getcwd(),
        start_method=get_start_method(),
        )

    # Figure out whether to initialise main in the subprocess as a module
    # or through direct execution (or to leave it alone entirely)
    main_module = sys.modules['__main__']
    main_mod_name = getattr(main_module.__spec__, "name", None)
    if main_mod_name is not None:
        d['init_main_from_name'] = main_mod_name
    elif sys.platform != 'win32' or (not WINEXE and not WINSERVICE):
        main_path = getattr(main_module, '__file__', None)
        if main_path is not None:
            if (not os.path.isabs(main_path) and
                        process.ORIGINAL_DIR is not None):
                main_path = os.path.join(process.ORIGINAL_DIR, main_path)
            d['init_main_from_path'] = os.path.normpath(main_path)

    return d

#
# Prepare current process
#

old_main_modules = []

def prepare(data):
    '''
    Try to get current process ready to unpickle process object
    '''
    if 'name' in data:
        process.current_process().name = data['name']

    if 'authkey' in data:
        process.current_process().authkey = data['authkey']

    if 'log_to_stderr' in data and data['log_to_stderr']:
        util.log_to_stderr()

    if 'log_level' in data:
        util.get_logger().setLevel(data['log_level'])

    if 'sys_path' in data:
        sys.path = data['sys_path']

    if 'sys_argv' in data:
        sys.argv = data['sys_argv']

    if 'dir' in data:
        os.chdir(data['dir'])

    if 'orig_dir' in data:
        process.ORIGINAL_DIR = data['orig_dir']

    if 'start_method' in data:
        set_start_method(data['start_method'], force=True)

    if 'init_main_from_name' in data:
        _fixup_main_from_name(data['init_main_from_name'])
    elif 'init_main_from_path' in data:
        _fixup_main_from_path(data['init_main_from_path'])

# Multiprocessing module helpers to fix up the main module in
# spawned subprocesses
def _fixup_main_from_name(mod_name):
    # __main__.py files for packages, directories, zip archives, etc, run
    # their "main only" code unconditionally, so we don't even try to
    # populate anything in __main__, nor do we make any changes to
    # __main__ attributes
    current_main = sys.modules['__main__']
    if mod_name == "__main__" or mod_name.endswith(".__main__"):
        return

    # If this process was forked, __main__ may already be populated
    if getattr(current_main.__spec__, "name", None) == mod_name:
        return

    # Otherwise, __main__ may contain some non-main code where we need to
    # support unpickling it properly. We rerun it as __mp_main__ and make
    # the normal __main__ an alias to that
    old_main_modules.append(current_main)
    main_module = types.ModuleType("__mp_main__")
    main_content = runpy.run_module(mod_name,
                                    run_name="__mp_main__",
                                    alter_sys=True)
    main_module.__dict__.update(main_content)
    sys.modules['__main__'] = sys.modules['__mp_main__'] = main_module


def _fixup_main_from_path(main_path):
    # If this process was forked, __main__ may already be populated
    current_main = sys.modules['__main__']

    # Unfortunately, the main ipython launch script historically had no
    # "if __name__ == '__main__'" guard, so we work around that
    # by treating it like a __main__.py file
    # See https://github.com/ipython/ipython/issues/4698
    main_name = os.path.splitext(os.path.basename(main_path))[0]
    if main_name == 'ipython':
        return

    # Otherwise, if __file__ already has the setting we expect,
    # there's nothing more to do
    if getattr(current_main, '__file__', None) == main_path:
        return

    # If the parent process has sent a path through rather than a module
    # name we assume it is an executable script that may contain
    # non-main code that needs to be executed
    old_main_modules.append(current_main)
    main_module = types.ModuleType("__mp_main__")
    main_content = runpy.run_path(main_path,
                                  run_name="__mp_main__")
    main_module.__dict__.update(main_content)
    sys.modules['__main__'] = sys.modules['__mp_main__'] = main_module


def import_main_path(main_path):
    '''
    Set sys.modules['__main__'] to module at main_path
    '''
    _fixup_main_from_path(main_path)
```
