## Supplementary software v0.2.1 for "Virtual control arms for paediatric myopia trials: external validation of axial-elongation models": synchronize.py

```
#
# Module implementing synchronization primitives
#
# multiprocessing/synchronize.py
#
# Copyright (c) 2006-2008, R Oudkerk
# Licensed to PSF under a Contributor Agreement.
#

__all__ = [
    'Lock', 'RLock', 'Semaphore', 'BoundedSemaphore', 'Condition', 'Event'
    ]

import threading
import sys
import tempfile
import _multiprocessing
import time

from . import context
from . import process
from . import util

# Try to import the mp.synchronize module cleanly, if it fails
# raise ImportError for platforms lacking a working sem_open implementation.
# See issue 3770
try:
    from _multiprocessing import SemLock, sem_unlink
except (ImportError):
    raise ImportError("This platform lacks a functioning sem_open" +
                      " implementation, therefore, the required" +
                      " synchronization primitives needed will not" +
                      " function, see issue 3770.")

#
# Constants
#

RECURSIVE_MUTEX, SEMAPHORE = list(range(2))
SEM_VALUE_MAX = _multiprocessing.SemLock.SEM_VALUE_MAX

#
# Base class for semaphores and mutexes; wraps `_multiprocessing.SemLock`
#

class SemLock(object):

    _rand = tempfile._RandomNameSequence()

    def __init__(self, kind, value, maxvalue, *, ctx):
        if ctx is None:
            ctx = context._default_context.get_context()
        self._is_fork_ctx = ctx.get_start_method() == 'fork'
        unlink_now = sys.platform == 'win32' or self._is_fork_ctx
        for i in range(100):
            try:
                sl = self._semlock = _multiprocessing.SemLock(
                    kind, value, maxvalue, self._make_name(),
                    unlink_now)
            except FileExistsError:
                pass
            else:
                break
        else:
            raise FileExistsError('cannot find name for semaphore')

        util.debug('created semlock with handle %s' % sl.handle)
        self._make_methods()

        if sys.platform != 'win32':
            def _after_fork(obj):
                obj._semlock._after_fork()
            util.register_after_fork(self, _after_fork)

        if self._semlock.name is not None:
            # We only get here if we are on Unix with forking
            # disabled.  When the object is garbage collected or the
            # process shuts down we unlink the semaphore name
            from .resource_tracker import register
            register(self._semlock.name, "semaphore")
            util.Finalize(self, SemLock._cleanup, (self._semlock.name,),
                          exitpriority=0)

    @staticmethod
    def _cleanup(name):
        from .resource_tracker import unregister
        sem_unlink(name)
        unregister(name, "semaphore")

    def _make_methods(self):
        self.acquire = self._semlock.acquire
        self.release = self._semlock.release

    def __enter__(self):
        return self._semlock.__enter__()

    def __exit__(self, *args):
        return self._semlock.__exit__(*args)

    def __getstate__(self):
        context.assert_spawning(self)
        sl = self._semlock
        if sys.platform == 'win32':
            h = context.get_spawning_popen().duplicate_for_child(sl.handle)
        else:
            if self._is_fork_ctx:
                raise RuntimeError('A SemLock created in a fork context is being '
                                   'shared with a process in a spawn context. This is '
                                   'not supported. Please use the same context to create '
                                   'multiprocessing objects and Process.')
            h = sl.handle
        return (h, sl.kind, sl.maxvalue, sl.name)

    def __setstate__(self, state):
        self._semlock = _multiprocessing.SemLock._rebuild(*state)
        util.debug('recreated blocker with handle %r' % state[0])
        self._make_methods()
        # Ensure that deserialized SemLock can be serialized again (gh-108520).
        self._is_fork_ctx = False

    @staticmethod
    def _make_name():
        return '%s-%s' % (process.current_process()._config['semprefix'],
                          next(SemLock._rand))

#
# Semaphore
#

class Semaphore(SemLock):

    def __init__(self, value=1, *, ctx):
        SemLock.__init__(self, SEMAPHORE, value, SEM_VALUE_MAX, ctx=ctx)

    def get_value(self):
        return self._semlock._get_value()

    def __repr__(self):
        try:
            value = self._semlock._get_value()
        except Exception:
            value = 'unknown'
        return '<%s(value=%s)>' % (self.__class__.__name__, value)

#
# Bounded semaphore
#

class BoundedSemaphore(Semaphore):

    def __init__(self, value=1, *, ctx):
        SemLock.__init__(self, SEMAPHORE, value, value, ctx=ctx)

    def __repr__(self):
        try:
            value = self._semlock._get_value()
        except Exception:
            value = 'unknown'
        return '<%s(value=%s, maxvalue=%s)>' % \
               (self.__class__.__name__, value, self._semlock.maxvalue)

#
# Non-recursive lock
#

class Lock(SemLock):

    def __init__(self, *, ctx):
        SemLock.__init__(self, SEMAPHORE, 1, 1, ctx=ctx)

    def __repr__(self):
        try:
            if self._semlock._is_mine():
                name = process.current_process().name
                if threading.current_thread().name != 'MainThread':
                    name += '|' + threading.current_thread().name
            elif not self._semlock._is_zero():
                name = 'None'
            elif self._semlock._count() > 0:
                name = 'SomeOtherThread'
            else:
                name = 'SomeOtherProcess'
        except Exception:
            name = 'unknown'
        return '<%s(owner=%s)>' % (self.__class__.__name__, name)

#
# Recursive lock
#

class RLock(SemLock):

    def __init__(self, *, ctx):
        SemLock.__init__(self, RECURSIVE_MUTEX, 1, 1, ctx=ctx)

    def __repr__(self):
        try:
            if self._semlock._is_mine():
                name = process.current_process().name
                if threading.current_thread().name != 'MainThread':
                    name += '|' + threading.current_thread().name
                count = self._semlock._count()
            elif not self._semlock._is_zero():
                name, count = 'None', 0
            elif self._semlock._count() > 0:
                name, count = 'SomeOtherThread', 'nonzero'
            else:
                name, count = 'SomeOtherProcess', 'nonzero'
        except Exception:
            name, count = 'unknown', 'unknown'
        return '<%s(%s, %s)>' % (self.__class__.__name__, name, count)

#
# Condition variable
#

class Condition(object):

    def __init__(self, lock=None, *, ctx):
        self._lock = lock or ctx.RLock()
        self._sleeping_count = ctx.Semaphore(0)
        self._woken_count = ctx.Semaphore(0)
        self._wait_semaphore = ctx.Semaphore(0)
        self._make_methods()

    def __getstate__(self):
        context.assert_spawning(self)
        return (self._lock, self._sleeping_count,
                self._woken_count, self._wait_semaphore)

    def __setstate__(self, state):
        (self._lock, self._sleeping_count,
         self._woken_count, self._wait_semaphore) = state
        self._make_methods()

    def __enter__(self):
        return self._lock.__enter__()

    def __exit__(self, *args):
        return self._lock.__exit__(*args)

    def _make_methods(self):
        self.acquire = self._lock.acquire
        self.release = self._lock.release

    def __repr__(self):
        try:
            num_waiters = (self._sleeping_count._semlock._get_value() -
                           self._woken_count._semlock._get_value())
        except Exception:
            num_waiters = 'unknown'
        return '<%s(%s, %s)>' % (self.__class__.__name__, self._lock, num_waiters)

    def wait(self, timeout=None):
        assert self._lock._semlock._is_mine(), \
               'must acquire() condition before using wait()'

        # indicate that this thread is going to sleep
        self._sleeping_count.release()

        # release lock
        count = self._lock._semlock._count()
        for i in range(count):
            self._lock.release()

        try:
            # wait for notification or timeout
            return self._wait_semaphore.acquire(True, timeout)
        finally:
            # indicate that this thread has woken
            self._woken_count.release()

            # reacquire lock
            for i in range(count):
                self._lock.acquire()

    def notify(self, n=1):
        assert self._lock._semlock._is_mine(), 'lock is not owned'
        assert not self._wait_semaphore.acquire(
            False), ('notify: Should not have been able to acquire '
                     + '_wait_semaphore')

        # to take account of timeouts since last notify*() we subtract
        # woken_count from sleeping_count and rezero woken_count
        while self._woken_count.acquire(False):
            res = self._sleeping_count.acquire(False)
            assert res, ('notify: Bug in sleeping_count.acquire'
                         + '- res should not be False')

        sleepers = 0
        while sleepers < n and self._sleeping_count.acquire(False):
            self._wait_semaphore.release()        # wake up one sleeper
            sleepers += 1

        if sleepers:
            for i in range(sleepers):
                self._woken_count.acquire()       # wait for a sleeper to wake

            # rezero wait_semaphore in case some timeouts just happened
            while self._wait_semaphore.acquire(False):
                pass

    def notify_all(self):
        self.notify(n=sys.maxsize)

    def wait_for(self, predicate, timeout=None):
        result = predicate()
        if result:
            return result
        if timeout is not None:
            endtime = time.monotonic() + timeout
        else:
            endtime = None
            waittime = None
        while not result:
            if endtime is not None:
                waittime = endtime - time.monotonic()
                if waittime <= 0:
                    break
            self.wait(waittime)
            result = predicate()
        return result

#
# Event
#

class Event(object):

    def __init__(self, *, ctx):
        self._cond = ctx.Condition(ctx.Lock())
        self._flag = ctx.Semaphore(0)

    def is_set(self):
        with self._cond:
            if self._flag.acquire(False):
                self._flag.release()
                return True
            return False

    def set(self):
        with self._cond:
            self._flag.acquire(False)
            self._flag.release()
            self._cond.notify_all()

    def clear(self):
        with self._cond:
            self._flag.acquire(False)

    def wait(self, timeout=None):
        with self._cond:
            if self._flag.acquire(False):
                self._flag.release()
            else:
                self._cond.wait(timeout)

            if self._flag.acquire(False):
                self._flag.release()
                return True
            return False

    def __repr__(self):
        set_status = 'set' if self.is_set() else 'unset'
        return f"<{type(self).__qualname__} at {id(self):#x} {set_status}>"
#
# Barrier
#

class Barrier(threading.Barrier):

    def __init__(self, parties, action=None, timeout=None, *, ctx):
        import struct
        from .heap import BufferWrapper
        wrapper = BufferWrapper(struct.calcsize('i') * 2)
        cond = ctx.Condition()
        self.__setstate__((parties, action, timeout, cond, wrapper))
        self._state = 0
        self._count = 0

    def __setstate__(self, state):
        (self._parties, self._action, self._timeout,
         self._cond, self._wrapper) = state
        self._array = self._wrapper.create_memoryview().cast('i')

    def __getstate__(self):
        return (self._parties, self._action, self._timeout,
                self._cond, self._wrapper)

    @property
    def _state(self):
        return self._array[0]

    @_state.setter
    def _state(self, value):
        self._array[0] = value

    @property
    def _count(self):
        return self._array[1]

    @_count.setter
    def _count(self, value):
        self._array[1] = value
```
