## Supplementary software v0.2.1 for "Virtual control arms for paediatric myopia trials: external validation of axial-elongation models": util.py

```
#
# Module providing various facilities to other parts of the package
#
# multiprocessing/util.py
#
# Copyright (c) 2006-2008, R Oudkerk
# Licensed to PSF under a Contributor Agreement.
#

import os
import itertools
import sys
import weakref
import atexit
import threading        # we want threading to install it's
                        # cleanup function before multiprocessing does
from subprocess import _args_from_interpreter_flags

from . import process

__all__ = [
    'sub_debug', 'debug', 'info', 'sub_warning', 'get_logger',
    'log_to_stderr', 'get_temp_dir', 'register_after_fork',
    'is_exiting', 'Finalize', 'ForkAwareThreadLock', 'ForkAwareLocal',
    'close_all_fds_except', 'SUBDEBUG', 'SUBWARNING',
    ]

#
# Logging
#

NOTSET = 0
SUBDEBUG = 5
DEBUG = 10
INFO = 20
SUBWARNING = 25

LOGGER_NAME = 'multiprocessing'
DEFAULT_LOGGING_FORMAT = '[%(levelname)s/%(processName)s] %(message)s'

_logger = None
_log_to_stderr = False

def sub_debug(msg, *args):
    if _logger:
        _logger.log(SUBDEBUG, msg, *args, stacklevel=2)

def debug(msg, *args):
    if _logger:
        _logger.log(DEBUG, msg, *args, stacklevel=2)

def info(msg, *args):
    if _logger:
        _logger.log(INFO, msg, *args, stacklevel=2)

def sub_warning(msg, *args):
    if _logger:
        _logger.log(SUBWARNING, msg, *args, stacklevel=2)

def get_logger():
    '''
    Returns logger used by multiprocessing
    '''
    global _logger
    import logging

    with logging._lock:
        if not _logger:

            _logger = logging.getLogger(LOGGER_NAME)
            _logger.propagate = 0

            # XXX multiprocessing should cleanup before logging
            if hasattr(atexit, 'unregister'):
                atexit.unregister(_exit_function)
                atexit.register(_exit_function)
            else:
                atexit._exithandlers.remove((_exit_function, (), {}))
                atexit._exithandlers.append((_exit_function, (), {}))

    return _logger

def log_to_stderr(level=None):
    '''
    Turn on logging and add a handler which prints to stderr
    '''
    global _log_to_stderr
    import logging

    logger = get_logger()
    formatter = logging.Formatter(DEFAULT_LOGGING_FORMAT)
    handler = logging.StreamHandler()
    handler.setFormatter(formatter)
    logger.addHandler(handler)

    if level:
        logger.setLevel(level)
    _log_to_stderr = True
    return _logger


# Abstract socket support

def _platform_supports_abstract_sockets():
    return sys.platform in ("linux", "android")


def is_abstract_socket_namespace(address):
    if not address:
        return False
    if isinstance(address, bytes):
        return address[0] == 0
    elif isinstance(address, str):
        return address[0] == "\0"
    raise TypeError(f'address type of {address!r} unrecognized')


abstract_sockets_supported = _platform_supports_abstract_sockets()

#
# Function returning a temp directory which will be removed on exit
#

def _remove_temp_dir(rmtree, tempdir):
    rmtree(tempdir)

    current_process = process.current_process()
    # current_process() can be None if the finalizer is called
    # late during Python finalization
    if current_process is not None:
        current_process._config['tempdir'] = None

def get_temp_dir():
    # get name of a temp directory which will be automatically cleaned up
    tempdir = process.current_process()._config.get('tempdir')
    if tempdir is None:
        import shutil, tempfile
        tempdir = tempfile.mkdtemp(prefix='pymp-')
        info('created temp directory %s', tempdir)
        # keep a strong reference to shutil.rmtree(), since the finalizer
        # can be called late during Python shutdown
        Finalize(None, _remove_temp_dir, args=(shutil.rmtree, tempdir),
                 exitpriority=-100)
        process.current_process()._config['tempdir'] = tempdir
    return tempdir

#
# Support for reinitialization of objects when bootstrapping a child process
#

_afterfork_registry = weakref.WeakValueDictionary()
_afterfork_counter = itertools.count()

def _run_after_forkers():
    items = list(_afterfork_registry.items())
    items.sort()
    for (index, ident, func), obj in items:
        try:
            func(obj)
        except Exception as e:
            info('after forker raised exception %s', e)

def register_after_fork(obj, func):
    _afterfork_registry[(next(_afterfork_counter), id(obj), func)] = obj

#
# Finalization using weakrefs
#

_finalizer_registry = {}
_finalizer_counter = itertools.count()


class Finalize(object):
    '''
    Class which supports object finalization using weakrefs
    '''
    def __init__(self, obj, callback, args=(), kwargs=None, exitpriority=None):
        if (exitpriority is not None) and not isinstance(exitpriority,int):
            raise TypeError(
                "Exitpriority ({0!r}) must be None or int, not {1!s}".format(
                    exitpriority, type(exitpriority)))

        if obj is not None:
            self._weakref = weakref.ref(obj, self)
        elif exitpriority is None:
            raise ValueError("Without object, exitpriority cannot be None")

        self._callback = callback
        self._args = args
        self._kwargs = kwargs or {}
        self._key = (exitpriority, next(_finalizer_counter))
        self._pid = os.getpid()

        _finalizer_registry[self._key] = self

    def __call__(self, wr=None,
                 # Need to bind these locally because the globals can have
                 # been cleared at shutdown
                 _finalizer_registry=_finalizer_registry,
                 sub_debug=sub_debug, getpid=os.getpid):
        '''
        Run the callback unless it has already been called or cancelled
        '''
        try:
            del _finalizer_registry[self._key]
        except KeyError:
            sub_debug('finalizer no longer registered')
        else:
            if self._pid != getpid():
                sub_debug('finalizer ignored because different process')
                res = None
            else:
                sub_debug('finalizer calling %s with args %s and kwargs %s',
                          self._callback, self._args, self._kwargs)
                res = self._callback(*self._args, **self._kwargs)
            self._weakref = self._callback = self._args = \
                            self._kwargs = self._key = None
            return res

    def cancel(self):
        '''
        Cancel finalization of the object
        '''
        try:
            del _finalizer_registry[self._key]
        except KeyError:
            pass
        else:
            self._weakref = self._callback = self._args = \
                            self._kwargs = self._key = None

    def still_active(self):
        '''
        Return whether this finalizer is still waiting to invoke callback
        '''
        return self._key in _finalizer_registry

    def __repr__(self):
        try:
            obj = self._weakref()
        except (AttributeError, TypeError):
            obj = None

        if obj is None:
            return '<%s object, dead>' % self.__class__.__name__

        x = '<%s object, callback=%s' % (
                self.__class__.__name__,
                getattr(self._callback, '__name__', self._callback))
        if self._args:
            x += ', args=' + str(self._args)
        if self._kwargs:
            x += ', kwargs=' + str(self._kwargs)
        if self._key[0] is not None:
            x += ', exitpriority=' + str(self._key[0])
        return x + '>'


def _run_finalizers(minpriority=None):
    '''
    Run all finalizers whose exit priority is not None and at least minpriority

    Finalizers with highest priority are called first; finalizers with
    the same priority will be called in reverse order of creation.
    '''
    if _finalizer_registry is None:
        # This function may be called after this module's globals are
        # destroyed.  See the _exit_function function in this module for more
        # notes.
        return

    if minpriority is None:
        f = lambda p : p[0] is not None
    else:
        f = lambda p : p[0] is not None and p[0] >= minpriority

    # Careful: _finalizer_registry may be mutated while this function
    # is running (either by a GC run or by another thread).

    # list(_finalizer_registry) should be atomic, while
    # list(_finalizer_registry.items()) is not.
    keys = [key for key in list(_finalizer_registry) if f(key)]
    keys.sort(reverse=True)

    for key in keys:
        finalizer = _finalizer_registry.get(key)
        # key may have been removed from the registry
        if finalizer is not None:
            sub_debug('calling %s', finalizer)
            try:
                finalizer()
            except Exception:
                import traceback
                traceback.print_exc()

    if minpriority is None:
        _finalizer_registry.clear()

#
# Clean up on exit
#

def is_exiting():
    '''
    Returns true if the process is shutting down
    '''
    return _exiting or _exiting is None

_exiting = False

def _exit_function(info=info, debug=debug, _run_finalizers=_run_finalizers,
                   active_children=process.active_children,
                   current_process=process.current_process):
    # We hold on to references to functions in the arglist due to the
    # situation described below, where this function is called after this
    # module's globals are destroyed.

    global _exiting

    if not _exiting:
        _exiting = True

        info('process shutting down')
        debug('running all "atexit" finalizers with priority >= 0')
        _run_finalizers(0)

        if current_process() is not None:
            # We check if the current process is None here because if
            # it's None, any call to ``active_children()`` will raise
            # an AttributeError (active_children winds up trying to
            # get attributes from util._current_process).  One
            # situation where this can happen is if someone has
            # manipulated sys.modules, causing this module to be
            # garbage collected.  The destructor for the module type
            # then replaces all values in the module dict with None.
            # For instance, after setuptools runs a test it replaces
            # sys.modules with a copy created earlier.  See issues
            # #9775 and #15881.  Also related: #4106, #9205, and
            # #9207.

            for p in active_children():
                if p.daemon:
                    info('calling terminate() for daemon %s', p.name)
                    p._popen.terminate()

            for p in active_children():
                info('calling join() for process %s', p.name)
                p.join()

        debug('running the remaining "atexit" finalizers')
        _run_finalizers()

atexit.register(_exit_function)

#
# Some fork aware types
#

class ForkAwareThreadLock(object):
    def __init__(self):
        self._lock = threading.Lock()
        self.acquire = self._lock.acquire
        self.release = self._lock.release
        register_after_fork(self, ForkAwareThreadLock._at_fork_reinit)

    def _at_fork_reinit(self):
        self._lock._at_fork_reinit()

    def __enter__(self):
        return self._lock.__enter__()

    def __exit__(self, *args):
        return self._lock.__exit__(*args)


class ForkAwareLocal(threading.local):
    def __init__(self):
        register_after_fork(self, lambda obj : obj.__dict__.clear())
    def __reduce__(self):
        return type(self), ()

#
# Close fds except those specified
#

try:
    MAXFD = os.sysconf("SC_OPEN_MAX")
except Exception:
    MAXFD = 256

def close_all_fds_except(fds):
    fds = list(fds) + [-1, MAXFD]
    fds.sort()
    assert fds[-1] == MAXFD, 'fd too large'
    for i in range(len(fds) - 1):
        os.closerange(fds[i]+1, fds[i+1])
#
# Close sys.stdin and replace stdin with os.devnull
#

def _close_stdin():
    if sys.stdin is None:
        return

    try:
        sys.stdin.close()
    except (OSError, ValueError):
        pass

    try:
        fd = os.open(os.devnull, os.O_RDONLY)
        try:
            sys.stdin = open(fd, encoding="utf-8", closefd=False)
        except:
            os.close(fd)
            raise
    except (OSError, ValueError):
        pass

#
# Flush standard streams, if any
#

def _flush_std_streams():
    try:
        sys.stdout.flush()
    except (AttributeError, ValueError):
        pass
    try:
        sys.stderr.flush()
    except (AttributeError, ValueError):
        pass

#
# Start a program with only specified fds kept open
#

def spawnv_passfds(path, args, passfds):
    import _posixsubprocess
    import subprocess
    passfds = tuple(sorted(map(int, passfds)))
    errpipe_read, errpipe_write = os.pipe()
    try:
        return _posixsubprocess.fork_exec(
            args, [path], True, passfds, None, None,
            -1, -1, -1, -1, -1, -1, errpipe_read, errpipe_write,
            False, False, -1, None, None, None, -1, None,
            subprocess._USE_VFORK)
    finally:
        os.close(errpipe_read)
        os.close(errpipe_write)


def close_fds(*fds):
    """Close each file descriptor given as an argument"""
    for fd in fds:
        os.close(fd)


def _cleanup_tests():
    """Cleanup multiprocessing resources when multiprocessing tests
    completed."""

    from test import support

    # cleanup multiprocessing
    process._cleanup()

    # Stop the ForkServer process if it's running
    from multiprocessing import forkserver
    forkserver._forkserver._stop()

    # Stop the ResourceTracker process if it's running
    from multiprocessing import resource_tracker
    resource_tracker._resource_tracker._stop()

    # bpo-37421: Explicitly call _run_finalizers() to remove immediately
    # temporary directories created by multiprocessing.util.get_temp_dir().
    _run_finalizers()
    support.gc_collect()

    support.reap_children()
```
