## Supplementary software v0.2.1 for "Virtual control arms for paediatric myopia trials: external validation of axial-elongation models": netrc.py

```
"""An object-oriented interface to .netrc files."""

# Module and documentation by Eric S. Raymond, 21 Dec 1998

import os, stat

__all__ = ["netrc", "NetrcParseError"]


class NetrcParseError(Exception):
    """Exception raised on syntax errors in the .netrc file."""
    def __init__(self, msg, filename=None, lineno=None):
        self.filename = filename
        self.lineno = lineno
        self.msg = msg
        Exception.__init__(self, msg)

    def __str__(self):
        return "%s (%s, line %s)" % (self.msg, self.filename, self.lineno)


class _netrclex:
    def __init__(self, fp):
        self.lineno = 1
        self.instream = fp
        self.whitespace = "\n\t\r "
        self.pushback = []

    def _read_char(self):
        ch = self.instream.read(1)
        if ch == "\n":
            self.lineno += 1
        return ch

    def get_token(self):
        if self.pushback:
            return self.pushback.pop(0)
        token = ""
        fiter = iter(self._read_char, "")
        for ch in fiter:
            if ch in self.whitespace:
                continue
            if ch == '"':
                for ch in fiter:
                    if ch == '"':
                        return token
                    elif ch == "\\":
                        ch = self._read_char()
                    token += ch
            else:
                if ch == "\\":
                    ch = self._read_char()
                token += ch
                for ch in fiter:
                    if ch in self.whitespace:
                        return token
                    elif ch == "\\":
                        ch = self._read_char()
                    token += ch
        return token

    def push_token(self, token):
        self.pushback.append(token)


class netrc:
    def __init__(self, file=None):
        default_netrc = file is None
        if file is None:
            file = os.path.join(os.path.expanduser("~"), ".netrc")
        self.hosts = {}
        self.macros = {}
        try:
            with open(file, encoding="utf-8") as fp:
                self._parse(file, fp, default_netrc)
        except UnicodeDecodeError:
            with open(file, encoding="locale") as fp:
                self._parse(file, fp, default_netrc)

    def _parse(self, file, fp, default_netrc):
        lexer = _netrclex(fp)
        while 1:
            # Look for a machine, default, or macdef top-level keyword
            saved_lineno = lexer.lineno
            toplevel = tt = lexer.get_token()
            if not tt:
                break
            elif tt[0] == '#':
                if lexer.lineno == saved_lineno and len(tt) == 1:
                    lexer.instream.readline()
                continue
            elif tt == 'machine':
                entryname = lexer.get_token()
            elif tt == 'default':
                entryname = 'default'
            elif tt == 'macdef':
                entryname = lexer.get_token()
                self.macros[entryname] = []
                while 1:
                    line = lexer.instream.readline()
                    if not line:
                        raise NetrcParseError(
                            "Macro definition missing null line terminator.",
                            file, lexer.lineno)
                    if line == '\n':
                        # a macro definition finished with consecutive new-line
                        # characters. The first \n is encountered by the
                        # readline() method and this is the second \n.
                        break
                    self.macros[entryname].append(line)
                continue
            else:
                raise NetrcParseError(
                    "bad toplevel token %r" % tt, file, lexer.lineno)

            if not entryname:
                raise NetrcParseError("missing %r name" % tt, file, lexer.lineno)

            # We're looking at start of an entry for a named machine or default.
            login = account = password = ''
            self.hosts[entryname] = {}
            while 1:
                prev_lineno = lexer.lineno
                tt = lexer.get_token()
                if tt.startswith('#'):
                    if lexer.lineno == prev_lineno:
                        lexer.instream.readline()
                    continue
                if tt in {'', 'machine', 'default', 'macdef'}:
                    self.hosts[entryname] = (login, account, password)
                    lexer.push_token(tt)
                    break
                elif tt == 'login' or tt == 'user':
                    login = lexer.get_token()
                elif tt == 'account':
                    account = lexer.get_token()
                elif tt == 'password':
                    password = lexer.get_token()
                else:
                    raise NetrcParseError("bad follower token %r" % tt,
                                          file, lexer.lineno)
            self._security_check(fp, default_netrc, self.hosts[entryname][0])

    def _security_check(self, fp, default_netrc, login):
        if os.name == 'posix' and default_netrc and login != "anonymous":
            prop = os.fstat(fp.fileno())
            if prop.st_uid != os.getuid():
                import pwd
                try:
                    fowner = pwd.getpwuid(prop.st_uid)[0]
                except KeyError:
                    fowner = 'uid %s' % prop.st_uid
                try:
                    user = pwd.getpwuid(os.getuid())[0]
                except KeyError:
                    user = 'uid %s' % os.getuid()
                raise NetrcParseError(
                    (f"~/.netrc file owner ({fowner}, {user}) does not match"
                     " current user"))
            if (prop.st_mode & (stat.S_IRWXG | stat.S_IRWXO)):
                raise NetrcParseError(
                    "~/.netrc access too permissive: access"
                    " permissions must restrict access to only"
                    " the owner")

    def authenticators(self, host):
        """Return a (user, account, password) tuple for given host."""
        if host in self.hosts:
            return self.hosts[host]
        elif 'default' in self.hosts:
            return self.hosts['default']
        else:
            return None

    def __repr__(self):
        """Dump the class data in the format of a .netrc file."""
        rep = ""
        for host in self.hosts.keys():
            attrs = self.hosts[host]
            rep += f"machine {host}\n\tlogin {attrs[0]}\n"
            if attrs[1]:
                rep += f"\taccount {attrs[1]}\n"
            rep += f"\tpassword {attrs[2]}\n"
        for macro in self.macros.keys():
            rep += f"macdef {macro}\n"
            for line in self.macros[macro]:
                rep += line
            rep += "\n"
        return rep

if __name__ == '__main__':
    print(netrc())
```
