## Supplementary software v0.2.1 for "Virtual control arms for paediatric myopia trials: external validation of axial-elongation models": ntpath.py

```
# Module 'ntpath' -- common operations on WinNT/Win95 pathnames
"""Common pathname manipulations, WindowsNT/95 version.

Instead of importing this module directly, import os and refer to this
module as os.path.
"""

# strings representing various path-related bits and pieces
# These are primarily for export; internally, they are hardcoded.
# Should be set before imports for resolving cyclic dependency.
curdir = '.'
pardir = '..'
extsep = '.'
sep = '\\'
pathsep = ';'
altsep = '/'
defpath = '.;C:\\bin'
devnull = 'nul'

import os
import sys
import genericpath
from genericpath import *

__all__ = ["normcase","isabs","join","splitdrive","splitroot","split","splitext",
           "basename","dirname","commonprefix","getsize","getmtime",
           "getatime","getctime", "islink","exists","lexists","isdir","isfile",
           "ismount","isreserved","expanduser","expandvars","normpath",
           "abspath","curdir","pardir","sep","pathsep","defpath","altsep",
           "extsep","devnull","realpath","supports_unicode_filenames","relpath",
           "samefile", "sameopenfile", "samestat", "commonpath", "isjunction",
           "isdevdrive"]

def _get_bothseps(path):
    if isinstance(path, bytes):
        return b'\\/'
    else:
        return '\\/'

# Normalize the case of a pathname and map slashes to backslashes.
# Other normalizations (such as optimizing '../' away) are not done
# (this is done by normpath).

try:
    from _winapi import (
        LCMapStringEx as _LCMapStringEx,
        LOCALE_NAME_INVARIANT as _LOCALE_NAME_INVARIANT,
        LCMAP_LOWERCASE as _LCMAP_LOWERCASE)

    def normcase(s):
        """Normalize case of pathname.

        Makes all characters lowercase and all slashes into backslashes.
        """
        s = os.fspath(s)
        if not s:
            return s
        if isinstance(s, bytes):
            encoding = sys.getfilesystemencoding()
            s = s.decode(encoding, 'surrogateescape').replace('/', '\\')
            s = _LCMapStringEx(_LOCALE_NAME_INVARIANT,
                               _LCMAP_LOWERCASE, s)
            return s.encode(encoding, 'surrogateescape')
        else:
            return _LCMapStringEx(_LOCALE_NAME_INVARIANT,
                                  _LCMAP_LOWERCASE,
                                  s.replace('/', '\\'))
except ImportError:
    def normcase(s):
        """Normalize case of pathname.

        Makes all characters lowercase and all slashes into backslashes.
        """
        s = os.fspath(s)
        if isinstance(s, bytes):
            return os.fsencode(os.fsdecode(s).replace('/', '\\').lower())
        return s.replace('/', '\\').lower()


def isabs(s):
    """Test whether a path is absolute"""
    s = os.fspath(s)
    if isinstance(s, bytes):
        sep = b'\\'
        altsep = b'/'
        colon_sep = b':\\'
        double_sep = b'\\\\'
    else:
        sep = '\\'
        altsep = '/'
        colon_sep = ':\\'
        double_sep = '\\\\'
    s = s[:3].replace(altsep, sep)
    # Absolute: UNC, device, and paths with a drive and root.
    return s.startswith(colon_sep, 1) or s.startswith(double_sep)


# Join two (or more) paths.
def join(path, *paths):
    path = os.fspath(path)
    if isinstance(path, bytes):
        sep = b'\\'
        seps = b'\\/'
        colon_seps = b':\\/'
    else:
        sep = '\\'
        seps = '\\/'
        colon_seps = ':\\/'
    try:
        result_drive, result_root, result_path = splitroot(path)
        for p in paths:
            p_drive, p_root, p_path = splitroot(p)
            if p_root:
                # Second path is absolute
                if p_drive or not result_drive:
                    result_drive = p_drive
                result_root = p_root
                result_path = p_path
                continue
            elif p_drive and p_drive != result_drive:
                if p_drive.lower() != result_drive.lower():
                    # Different drives => ignore the first path entirely
                    result_drive = p_drive
                    result_root = p_root
                    result_path = p_path
                    continue
                # Same drive in different case
                result_drive = p_drive
            # Second path is relative to the first
            if result_path and result_path[-1] not in seps:
                result_path = result_path + sep
            result_path = result_path + p_path
        ## add separator between UNC and non-absolute path
        if (result_path and not result_root and
            result_drive and result_drive[-1] not in colon_seps):
            return result_drive + sep + result_path
        return result_drive + result_root + result_path
    except (TypeError, AttributeError, BytesWarning):
        genericpath._check_arg_types('join', path, *paths)
        raise


# Split a path in a drive specification (a drive letter followed by a
# colon) and the path specification.
# It is always true that drivespec + pathspec == p
def splitdrive(p):
    """Split a pathname into drive/UNC sharepoint and relative path specifiers.
    Returns a 2-tuple (drive_or_unc, path); either part may be empty.

    If you assign
        result = splitdrive(p)
    It is always true that:
        result[0] + result[1] == p

    If the path contained a drive letter, drive_or_unc will contain everything
    up to and including the colon.  e.g. splitdrive("c:/dir") returns ("c:", "/dir")

    If the path contained a UNC path, the drive_or_unc will contain the host name
    and share up to but not including the fourth directory separator character.
    e.g. splitdrive("//host/computer/dir") returns ("//host/computer", "/dir")

    Paths cannot contain both a drive letter and a UNC path.

    """
    drive, root, tail = splitroot(p)
    return drive, root + tail


try:
    from nt import _path_splitroot_ex as splitroot
except ImportError:
    def splitroot(p):
        """Split a pathname into drive, root and tail.

        The tail contains anything after the root."""
        p = os.fspath(p)
        if isinstance(p, bytes):
            sep = b'\\'
            altsep = b'/'
            colon = b':'
            unc_prefix = b'\\\\?\\UNC\\'
            empty = b''
        else:
            sep = '\\'
            altsep = '/'
            colon = ':'
            unc_prefix = '\\\\?\\UNC\\'
            empty = ''
        normp = p.replace(altsep, sep)
        if normp[:1] == sep:
            if normp[1:2] == sep:
                # UNC drives, e.g. \\server\share or \\?\UNC\server\share
                # Device drives, e.g. \\.\device or \\?\device
                start = 8 if normp[:8].upper() == unc_prefix else 2
                index = normp.find(sep, start)
                if index == -1:
                    return p, empty, empty
                index2 = normp.find(sep, index + 1)
                if index2 == -1:
                    return p, empty, empty
                return p[:index2], p[index2:index2 + 1], p[index2 + 1:]
            else:
                # Relative path with root, e.g. \Windows
                return empty, p[:1], p[1:]
        elif normp[1:2] == colon:
            if normp[2:3] == sep:
                # Absolute drive-letter path, e.g. X:\Windows
                return p[:2], p[2:3], p[3:]
            else:
                # Relative path with drive, e.g. X:Windows
                return p[:2], empty, p[2:]
        else:
            # Relative path, e.g. Windows
            return empty, empty, p


# Split a path in head (everything up to the last '/') and tail (the
# rest).  After the trailing '/' is stripped, the invariant
# join(head, tail) == p holds.
# The resulting head won't end in '/' unless it is the root.

def split(p):
    """Split a pathname.

    Return tuple (head, tail) where tail is everything after the final slash.
    Either part may be empty."""
    p = os.fspath(p)
    seps = _get_bothseps(p)
    d, r, p = splitroot(p)
    # set i to index beyond p's last slash
    i = len(p)
    while i and p[i-1] not in seps:
        i -= 1
    head, tail = p[:i], p[i:]  # now tail has no slashes
    return d + r + head.rstrip(seps), tail


# Split a path in root and extension.
# The extension is everything starting at the last dot in the last
# pathname component; the root is everything before that.
# It is always true that root + ext == p.

def splitext(p):
    p = os.fspath(p)
    if isinstance(p, bytes):
        return genericpath._splitext(p, b'\\', b'/', b'.')
    else:
        return genericpath._splitext(p, '\\', '/', '.')
splitext.__doc__ = genericpath._splitext.__doc__


# Return the tail (basename) part of a path.

def basename(p):
    """Returns the final component of a pathname"""
    return split(p)[1]


# Return the head (dirname) part of a path.

def dirname(p):
    """Returns the directory component of a pathname"""
    return split(p)[0]


# Is a path a mount point?
# Any drive letter root (eg c:\)
# Any share UNC (eg \\server\share)
# Any volume mounted on a filesystem folder
#
# No one method detects all three situations. Historically we've lexically
# detected drive letter roots and share UNCs. The canonical approach to
# detecting mounted volumes (querying the reparse tag) fails for the most
# common case: drive letter roots. The alternative which uses GetVolumePathName
# fails if the drive letter is the result of a SUBST.
try:
    from nt import _getvolumepathname
except ImportError:
    _getvolumepathname = None
def ismount(path):
    """Test whether a path is a mount point (a drive root, the root of a
    share, or a mounted volume)"""
    path = os.fspath(path)
    seps = _get_bothseps(path)
    path = abspath(path)
    drive, root, rest = splitroot(path)
    if drive and drive[0] in seps:
        return not rest
    if root and not rest:
        return True

    if _getvolumepathname:
        x = path.rstrip(seps)
        y =_getvolumepathname(path).rstrip(seps)
        return x.casefold() == y.casefold()
    else:
        return False


_reserved_chars = frozenset(
    {chr(i) for i in range(32)} |
    {'"', '*', ':', '<', '>', '?', '|', '/', '\\'}
)

_reserved_names = frozenset(
    {'CON', 'PRN', 'AUX', 'NUL', 'CONIN$', 'CONOUT$'} |
    {f'COM{c}' for c in '123456789\xb9\xb2\xb3'} |
    {f'LPT{c}' for c in '123456789\xb9\xb2\xb3'}
)

def isreserved(path):
    """Return true if the pathname is reserved by the system."""
    # Refer to "Naming Files, Paths, and Namespaces":
    # https://docs.microsoft.com/en-us/windows/win32/fileio/naming-a-file
    path = os.fsdecode(splitroot(path)[2]).replace(altsep, sep)
    return any(_isreservedname(name) for name in reversed(path.split(sep)))

def _isreservedname(name):
    """Return true if the filename is reserved by the system."""
    # Trailing dots and spaces are reserved.
    if name[-1:] in ('.', ' '):
        return name not in ('.', '..')
    # Wildcards, separators, colon, and pipe (*?"<>/\:|) are reserved.
    # ASCII control characters (0-31) are reserved.
    # Colon is reserved for file streams (e.g. "name:stream[:type]").
    if _reserved_chars.intersection(name):
        return True
    # DOS device names are reserved (e.g. "nul" or "nul .txt"). The rules
    # are complex and vary across Windows versions. On the side of
    # caution, return True for names that may not be reserved.
    return name.partition('.')[0].rstrip(' ').upper() in _reserved_names


# Expand paths beginning with '~' or '~user'.
# '~' means $HOME; '~user' means that user's home directory.
# If the path doesn't begin with '~', or if the user or $HOME is unknown,
# the path is returned unchanged (leaving error reporting to whatever
# function is called with the expanded path as argument).
# See also module 'glob' for expansion of *, ? and [...] in pathnames.
# (A function should also be defined to do full *sh-style environment
# variable expansion.)

def expanduser(path):
    """Expand ~ and ~user constructs.

    If user or $HOME is unknown, do nothing."""
    path = os.fspath(path)
    if isinstance(path, bytes):
        seps = b'\\/'
        tilde = b'~'
    else:
        seps = '\\/'
        tilde = '~'
    if not path.startswith(tilde):
        return path
    i, n = 1, len(path)
    while i < n and path[i] not in seps:
        i += 1

    if 'USERPROFILE' in os.environ:
        userhome = os.environ['USERPROFILE']
    elif 'HOMEPATH' not in os.environ:
        return path
    else:
        drive = os.environ.get('HOMEDRIVE', '')
        userhome = join(drive, os.environ['HOMEPATH'])

    if i != 1: #~user
        target_user = path[1:i]
        if isinstance(target_user, bytes):
            target_user = os.fsdecode(target_user)
        current_user = os.environ.get('USERNAME')

        if target_user != current_user:
            # Try to guess user home directory.  By default all user
            # profile directories are located in the same place and are
            # named by corresponding usernames.  If userhome isn't a
            # normal profile directory, this guess is likely wrong,
            # so we bail out.
            if current_user != basename(userhome):
                return path
            userhome = join(dirname(userhome), target_user)

    if isinstance(path, bytes):
        userhome = os.fsencode(userhome)

    return userhome + path[i:]


# Expand paths containing shell variable substitutions.
# The following rules apply:
#       - no expansion within single quotes
#       - '$$' is translated into '$'
#       - '%%' is translated into '%' if '%%' are not seen in %var1%%var2%
#       - ${varname} is accepted.
#       - $varname is accepted.
#       - %varname% is accepted.
#       - varnames can be made out of letters, digits and the characters '_-'
#         (though is not verified in the ${varname} and %varname% cases)
# XXX With COMMAND.COM you can use any characters in a variable name,
# XXX except '^|<>='.

def expandvars(path):
    """Expand shell variables of the forms $var, ${var} and %var%.

    Unknown variables are left unchanged."""
    path = os.fspath(path)
    if isinstance(path, bytes):
        if b'$' not in path and b'%' not in path:
            return path
        import string
        varchars = bytes(string.ascii_letters + string.digits + '_-', 'ascii')
        quote = b'\''
        percent = b'%'
        brace = b'{'
        rbrace = b'}'
        dollar = b'$'
        environ = getattr(os, 'environb', None)
    else:
        if '$' not in path and '%' not in path:
            return path
        import string
        varchars = string.ascii_letters + string.digits + '_-'
        quote = '\''
        percent = '%'
        brace = '{'
        rbrace = '}'
        dollar = '$'
        environ = os.environ
    res = path[:0]
    index = 0
    pathlen = len(path)
    while index < pathlen:
        c = path[index:index+1]
        if c == quote:   # no expansion within single quotes
            path = path[index + 1:]
            pathlen = len(path)
            try:
                index = path.index(c)
                res += c + path[:index + 1]
            except ValueError:
                res += c + path
                index = pathlen - 1
        elif c == percent:  # variable or '%'
            if path[index + 1:index + 2] == percent:
                res += c
                index += 1
            else:
                path = path[index+1:]
                pathlen = len(path)
                try:
                    index = path.index(percent)
                except ValueError:
                    res += percent + path
                    index = pathlen - 1
                else:
                    var = path[:index]
                    try:
                        if environ is None:
                            value = os.fsencode(os.environ[os.fsdecode(var)])
                        else:
                            value = environ[var]
                    except KeyError:
                        value = percent + var + percent
                    res += value
        elif c == dollar:  # variable or '$$'
            if path[index + 1:index + 2] == dollar:
                res += c
                index += 1
            elif path[index + 1:index + 2] == brace:
                path = path[index+2:]
                pathlen = len(path)
                try:
                    index = path.index(rbrace)
                except ValueError:
                    res += dollar + brace + path
                    index = pathlen - 1
                else:
                    var = path[:index]
                    try:
                        if environ is None:
                            value = os.fsencode(os.environ[os.fsdecode(var)])
                        else:
                            value = environ[var]
                    except KeyError:
                        value = dollar + brace + var + rbrace
                    res += value
            else:
                var = path[:0]
                index += 1
                c = path[index:index + 1]
                while c and c in varchars:
                    var += c
                    index += 1
                    c = path[index:index + 1]
                try:
                    if environ is None:
                        value = os.fsencode(os.environ[os.fsdecode(var)])
                    else:
                        value = environ[var]
                except KeyError:
                    value = dollar + var
                res += value
                if c:
                    index -= 1
        else:
            res += c
        index += 1
    return res


# Normalize a path, e.g. A//B, A/./B and A/foo/../B all become A\B.
# Previously, this function also truncated pathnames to 8+3 format,
# but as this module is called "ntpath", that's obviously wrong!
try:
    from nt import _path_normpath as normpath

except ImportError:
    def normpath(path):
        """Normalize path, eliminating double slashes, etc."""
        path = os.fspath(path)
        if isinstance(path, bytes):
            sep = b'\\'
            altsep = b'/'
            curdir = b'.'
            pardir = b'..'
        else:
            sep = '\\'
            altsep = '/'
            curdir = '.'
            pardir = '..'
        path = path.replace(altsep, sep)
        drive, root, path = splitroot(path)
        prefix = drive + root
        comps = path.split(sep)
        i = 0
        while i < len(comps):
            if not comps[i] or comps[i] == curdir:
                del comps[i]
            elif comps[i] == pardir:
                if i > 0 and comps[i-1] != pardir:
                    del comps[i-1:i+1]
                    i -= 1
                elif i == 0 and root:
                    del comps[i]
                else:
                    i += 1
            else:
                i += 1
        # If the path is now empty, substitute '.'
        if not prefix and not comps:
            comps.append(curdir)
        return prefix + sep.join(comps)


# Return an absolute path.
try:
    from nt import _getfullpathname

except ImportError: # not running on Windows - mock up something sensible
    def abspath(path):
        """Return the absolute version of a path."""
        path = os.fspath(path)
        if not isabs(path):
            if isinstance(path, bytes):
                cwd = os.getcwdb()
            else:
                cwd = os.getcwd()
            path = join(cwd, path)
        return normpath(path)

else:  # use native Windows method on Windows
    def abspath(path):
        """Return the absolute version of a path."""
        try:
            return _getfullpathname(normpath(path))
        except (OSError, ValueError):
            # See gh-75230, handle outside for cleaner traceback
            pass
        path = os.fspath(path)
        if not isabs(path):
            if isinstance(path, bytes):
                sep = b'\\'
                getcwd = os.getcwdb
            else:
                sep = '\\'
                getcwd = os.getcwd
            drive, root, path = splitroot(path)
            # Either drive or root can be nonempty, but not both.
            if drive or root:
                try:
                    path = join(_getfullpathname(drive + root), path)
                except (OSError, ValueError):
                    # Drive "\0:" cannot exist; use the root directory.
                    path = drive + sep + path
            else:
                path = join(getcwd(), path)
        return normpath(path)

try:
    from nt import _findfirstfile, _getfinalpathname, readlink as _nt_readlink
except ImportError:
    # realpath is a no-op on systems without _getfinalpathname support.
    realpath = abspath
else:
    def _readlink_deep(path):
        # These error codes indicate that we should stop reading links and
        # return the path we currently have.
        # 1: ERROR_INVALID_FUNCTION
        # 2: ERROR_FILE_NOT_FOUND
        # 3: ERROR_DIRECTORY_NOT_FOUND
        # 5: ERROR_ACCESS_DENIED
        # 21: ERROR_NOT_READY (implies drive with no media)
        # 32: ERROR_SHARING_VIOLATION (probably an NTFS paging file)
        # 50: ERROR_NOT_SUPPORTED (implies no support for reparse points)
        # 67: ERROR_BAD_NET_NAME (implies remote server unavailable)
        # 87: ERROR_INVALID_PARAMETER
        # 4390: ERROR_NOT_A_REPARSE_POINT
        # 4392: ERROR_INVALID_REPARSE_DATA
        # 4393: ERROR_REPARSE_TAG_INVALID
        allowed_winerror = 1, 2, 3, 5, 21, 32, 50, 67, 87, 4390, 4392, 4393

        seen = set()
        while normcase(path) not in seen:
            seen.add(normcase(path))
            try:
                old_path = path
                path = _nt_readlink(path)
                # Links may be relative, so resolve them against their
                # own location
                if not isabs(path):
                    # If it's something other than a symlink, we don't know
                    # what it's actually going to be resolved against, so
                    # just return the old path.
                    if not islink(old_path):
                        path = old_path
                        break
                    path = normpath(join(dirname(old_path), path))
            except OSError as ex:
                if ex.winerror in allowed_winerror:
                    break
                raise
            except ValueError:
                # Stop on reparse points that are not symlinks
                break
        return path

    def _getfinalpathname_nonstrict(path):
        # These error codes indicate that we should stop resolving the path
        # and return the value we currently have.
        # 1: ERROR_INVALID_FUNCTION
        # 2: ERROR_FILE_NOT_FOUND
        # 3: ERROR_DIRECTORY_NOT_FOUND
        # 5: ERROR_ACCESS_DENIED
        # 21: ERROR_NOT_READY (implies drive with no media)
        # 32: ERROR_SHARING_VIOLATION (probably an NTFS paging file)
        # 50: ERROR_NOT_SUPPORTED
        # 53: ERROR_BAD_NETPATH
        # 65: ERROR_NETWORK_ACCESS_DENIED
        # 67: ERROR_BAD_NET_NAME (implies remote server unavailable)
        # 87: ERROR_INVALID_PARAMETER
        # 123: ERROR_INVALID_NAME
        # 161: ERROR_BAD_PATHNAME
        # 1920: ERROR_CANT_ACCESS_FILE
        # 1921: ERROR_CANT_RESOLVE_FILENAME (implies unfollowable symlink)
        allowed_winerror = 1, 2, 3, 5, 21, 32, 50, 53, 65, 67, 87, 123, 161, 1920, 1921

        # Non-strict algorithm is to find as much of the target directory
        # as we can and join the rest.
        tail = path[:0]
        while path:
            try:
                path = _getfinalpathname(path)
                return join(path, tail) if tail else path
            except OSError as ex:
                if ex.winerror not in allowed_winerror:
                    raise
                try:
                    # The OS could not resolve this path fully, so we attempt
                    # to follow the link ourselves. If we succeed, join the tail
                    # and return.
                    new_path = _readlink_deep(path)
                    if new_path != path:
                        return join(new_path, tail) if tail else new_path
                except OSError:
                    # If we fail to readlink(), let's keep traversing
                    pass
                # If we get these errors, try to get the real name of the file without accessing it.
                if ex.winerror in (1, 5, 32, 50, 87, 1920, 1921):
                    try:
                        name = _findfirstfile(path)
                        path, _ = split(path)
                    except OSError:
                        path, name = split(path)
                else:
                    path, name = split(path)
                if path and not name:
                    return path + tail
                tail = join(name, tail) if tail else name
        return tail

    def realpath(path, *, strict=False):
        path = normpath(path)
        if isinstance(path, bytes):
            prefix = b'\\\\?\\'
            unc_prefix = b'\\\\?\\UNC\\'
            new_unc_prefix = b'\\\\'
            cwd = os.getcwdb()
            # bpo-38081: Special case for realpath(b'nul')
            devnull = b'nul'
            if normcase(path) == devnull:
                return b'\\\\.\\NUL'
        else:
            prefix = '\\\\?\\'
            unc_prefix = '\\\\?\\UNC\\'
            new_unc_prefix = '\\\\'
            cwd = os.getcwd()
            # bpo-38081: Special case for realpath('nul')
            devnull = 'nul'
            if normcase(path) == devnull:
                return '\\\\.\\NUL'
        had_prefix = path.startswith(prefix)
        if not had_prefix and not isabs(path):
            path = join(cwd, path)
        try:
            path = _getfinalpathname(path)
            initial_winerror = 0
        except ValueError as ex:
            # gh-106242: Raised for embedded null characters
            # In strict mode, we convert into an OSError.
            # Non-strict mode returns the path as-is, since we've already
            # made it absolute.
            if strict:
                raise OSError(str(ex)) from None
            path = normpath(path)
        except OSError as ex:
            if strict:
                raise
            initial_winerror = ex.winerror
            path = _getfinalpathname_nonstrict(path)
        # The path returned by _getfinalpathname will always start with \\?\ -
        # strip off that prefix unless it was already provided on the original
        # path.
        if not had_prefix and path.startswith(prefix):
            # For UNC paths, the prefix will actually be \\?\UNC\
            # Handle that case as well.
            if path.startswith(unc_prefix):
                spath = new_unc_prefix + path[len(unc_prefix):]
            else:
                spath = path[len(prefix):]
            # Ensure that the non-prefixed path resolves to the same path
            try:
                if _getfinalpathname(spath) == path:
                    path = spath
            except ValueError as ex:
                # Unexpected, as an invalid path should not have gained a prefix
                # at any point, but we ignore this error just in case.
                pass
            except OSError as ex:
                # If the path does not exist and originally did not exist, then
                # strip the prefix anyway.
                if ex.winerror == initial_winerror:
                    path = spath
        return path


# All supported version have Unicode filename support.
supports_unicode_filenames = True

def relpath(path, start=None):
    """Return a relative version of a path"""
    path = os.fspath(path)
    if not path:
        raise ValueError("no path specified")

    if isinstance(path, bytes):
        sep = b'\\'
        curdir = b'.'
        pardir = b'..'
    else:
        sep = '\\'
        curdir = '.'
        pardir = '..'

    if start is None:
        start = curdir
    else:
        start = os.fspath(start)

    try:
        start_abs = abspath(start)
        path_abs = abspath(path)
        start_drive, _, start_rest = splitroot(start_abs)
        path_drive, _, path_rest = splitroot(path_abs)
        if normcase(start_drive) != normcase(path_drive):
            raise ValueError("path is on mount %r, start on mount %r" % (
                path_drive, start_drive))

        start_list = start_rest.split(sep) if start_rest else []
        path_list = path_rest.split(sep) if path_rest else []
        # Work out how much of the filepath is shared by start and path.
        i = 0
        for e1, e2 in zip(start_list, path_list):
            if normcase(e1) != normcase(e2):
                break
            i += 1

        rel_list = [pardir] * (len(start_list)-i) + path_list[i:]
        if not rel_list:
            return curdir
        return sep.join(rel_list)
    except (TypeError, ValueError, AttributeError, BytesWarning, DeprecationWarning):
        genericpath._check_arg_types('relpath', path, start)
        raise


# Return the longest common sub-path of the iterable of paths given as input.
# The function is case-insensitive and 'separator-insensitive', i.e. if the
# only difference between two paths is the use of '\' versus '/' as separator,
# they are deemed to be equal.
#
# However, the returned path will have the standard '\' separator (even if the
# given paths had the alternative '/' separator) and will have the case of the
# first path given in the iterable. Additionally, any trailing separator is
# stripped from the returned path.

def commonpath(paths):
    """Given an iterable of path names, returns the longest common sub-path."""
    paths = tuple(map(os.fspath, paths))
    if not paths:
        raise ValueError('commonpath() arg is an empty iterable')

    if isinstance(paths[0], bytes):
        sep = b'\\'
        altsep = b'/'
        curdir = b'.'
    else:
        sep = '\\'
        altsep = '/'
        curdir = '.'

    try:
        drivesplits = [splitroot(p.replace(altsep, sep).lower()) for p in paths]
        split_paths = [p.split(sep) for d, r, p in drivesplits]

        # Check that all drive letters or UNC paths match. The check is made only
        # now otherwise type errors for mixing strings and bytes would not be
        # caught.
        if len({d for d, r, p in drivesplits}) != 1:
            raise ValueError("Paths don't have the same drive")

        drive, root, path = splitroot(paths[0].replace(altsep, sep))
        if len({r for d, r, p in drivesplits}) != 1:
            if drive:
                raise ValueError("Can't mix absolute and relative paths")
            else:
                raise ValueError("Can't mix rooted and not-rooted paths")

        common = path.split(sep)
        common = [c for c in common if c and c != curdir]

        split_paths = [[c for c in s if c and c != curdir] for s in split_paths]
        s1 = min(split_paths)
        s2 = max(split_paths)
        for i, c in enumerate(s1):
            if c != s2[i]:
                common = common[:i]
                break
        else:
            common = common[:len(s1)]

        return drive + root + sep.join(common)
    except (TypeError, AttributeError):
        genericpath._check_arg_types('commonpath', *paths)
        raise


try:
    # The isdir(), isfile(), islink(), exists() and lexists() implementations
    # in genericpath use os.stat(). This is overkill on Windows. Use simpler
    # builtin functions if they are available.
    from nt import _path_isdir as isdir
    from nt import _path_isfile as isfile
    from nt import _path_islink as islink
    from nt import _path_isjunction as isjunction
    from nt import _path_exists as exists
    from nt import _path_lexists as lexists
except ImportError:
    # Use genericpath.* as imported above
    pass


try:
    from nt import _path_isdevdrive
    def isdevdrive(path):
        """Determines whether the specified path is on a Windows Dev Drive."""
        try:
            return _path_isdevdrive(abspath(path))
        except OSError:
            return False
except ImportError:
    # Use genericpath.isdevdrive as imported above
    pass
```
