## Supplementary software v0.2.1 for "Virtual control arms for paediatric myopia trials: external validation of axial-elongation models": nturl2path.py

```
"""Convert a NT pathname to a file URL and vice versa.

This module only exists to provide OS-specific code
for urllib.requests, thus do not use directly.
"""
# Testing is done through test_urllib.

def url2pathname(url):
    """OS-specific conversion from a relative URL of the 'file' scheme
    to a file system path; not recommended for general use."""
    # e.g.
    #   ///C|/foo/bar/spam.foo
    # and
    #   ///C:/foo/bar/spam.foo
    # become
    #   C:\foo\bar\spam.foo
    import string, urllib.parse
    if url[:3] == '///':
        # URL has an empty authority section, so the path begins on the third
        # character.
        url = url[2:]
    elif url[:12] == '//localhost/':
        # Skip past 'localhost' authority.
        url = url[11:]
    if url[:3] == '///':
        # Skip past extra slash before UNC drive in URL path.
        url = url[1:]
    # Windows itself uses ":" even in URLs.
    url = url.replace(':', '|')
    if not '|' in url:
        # No drive specifier, just convert slashes
        # make sure not to convert quoted slashes :-)
        return urllib.parse.unquote(url.replace('/', '\\'))
    comp = url.split('|')
    if len(comp) != 2 or comp[0][-1] not in string.ascii_letters:
        error = 'Bad URL: ' + url
        raise OSError(error)
    drive = comp[0][-1].upper()
    tail = urllib.parse.unquote(comp[1].replace('/', '\\'))
    return drive + ':' + tail

def pathname2url(p):
    """OS-specific conversion from a file system path to a relative URL
    of the 'file' scheme; not recommended for general use."""
    # e.g.
    #   C:\foo\bar\spam.foo
    # becomes
    #   ///C:/foo/bar/spam.foo
    import urllib.parse
    # First, clean up some special forms. We are going to sacrifice
    # the additional information anyway
    p = p.replace('\\', '/')
    if p[:4] == '//?/':
        p = p[4:]
        if p[:4].upper() == 'UNC/':
            p = '//' + p[4:]
        elif p[1:2] != ':':
            raise OSError('Bad path: ' + p)
    if not ':' in p:
        # No DOS drive specified, just quote the pathname
        return urllib.parse.quote(p)
    comp = p.split(':', maxsplit=2)
    if len(comp) != 2 or len(comp[0]) > 1:
        error = 'Bad path: ' + p
        raise OSError(error)

    drive = urllib.parse.quote(comp[0].upper())
    tail = urllib.parse.quote(comp[1])
    return '///' + drive + ':' + tail
```
