## Supplementary software v0.2.1 for "Virtual control arms for paediatric myopia trials: external validation of axial-elongation models": numbers.py

```
# Copyright 2007 Google, Inc. All Rights Reserved.
# Licensed to PSF under a Contributor Agreement.

"""Abstract Base Classes (ABCs) for numbers, according to PEP 3141.

TODO: Fill out more detailed documentation on the operators."""

############ Maintenance notes #########################################
#
# ABCs are different from other standard library modules in that they
# specify compliance tests.  In general, once an ABC has been published,
# new methods (either abstract or concrete) cannot be added.
#
# Though classes that inherit from an ABC would automatically receive a
# new mixin method, registered classes would become non-compliant and
# violate the contract promised by ``isinstance(someobj, SomeABC)``.
#
# Though irritating, the correct procedure for adding new abstract or
# mixin methods is to create a new ABC as a subclass of the previous
# ABC.
#
# Because they are so hard to change, new ABCs should have their APIs
# carefully thought through prior to publication.
#
# Since ABCMeta only checks for the presence of methods, it is possible
# to alter the signature of a method by adding optional arguments
# or changing parameter names.  This is still a bit dubious but at
# least it won't cause isinstance() to return an incorrect result.
#
#
#######################################################################

from abc import ABCMeta, abstractmethod

__all__ = ["Number", "Complex", "Real", "Rational", "Integral"]

class Number(metaclass=ABCMeta):
    """All numbers inherit from this class.

    If you just want to check if an argument x is a number, without
    caring what kind, use isinstance(x, Number).
    """
    __slots__ = ()

    # Concrete numeric types must provide their own hash implementation
    __hash__ = None


## Notes on Decimal
## ----------------
## Decimal has all of the methods specified by the Real abc, but it should
## not be registered as a Real because decimals do not interoperate with
## binary floats (i.e.  Decimal('3.14') + 2.71828 is undefined).  But,
## abstract reals are expected to interoperate (i.e. R1 + R2 should be
## expected to work if R1 and R2 are both Reals).

class Complex(Number):
    """Complex defines the operations that work on the builtin complex type.

    In short, those are: a conversion to complex, .real, .imag, +, -,
    *, /, **, abs(), .conjugate, ==, and !=.

    If it is given heterogeneous arguments, and doesn't have special
    knowledge about them, it should fall back to the builtin complex
    type as described below.
    """

    __slots__ = ()

    @abstractmethod
    def __complex__(self):
        """Return a builtin complex instance. Called for complex(self)."""

    def __bool__(self):
        """True if self != 0. Called for bool(self)."""
        return self != 0

    @property
    @abstractmethod
    def real(self):
        """Retrieve the real component of this number.

        This should subclass Real.
        """
        raise NotImplementedError

    @property
    @abstractmethod
    def imag(self):
        """Retrieve the imaginary component of this number.

        This should subclass Real.
        """
        raise NotImplementedError

    @abstractmethod
    def __add__(self, other):
        """self + other"""
        raise NotImplementedError

    @abstractmethod
    def __radd__(self, other):
        """other + self"""
        raise NotImplementedError

    @abstractmethod
    def __neg__(self):
        """-self"""
        raise NotImplementedError

    @abstractmethod
    def __pos__(self):
        """+self"""
        raise NotImplementedError

    def __sub__(self, other):
        """self - other"""
        return self + -other

    def __rsub__(self, other):
        """other - self"""
        return -self + other

    @abstractmethod
    def __mul__(self, other):
        """self * other"""
        raise NotImplementedError

    @abstractmethod
    def __rmul__(self, other):
        """other * self"""
        raise NotImplementedError

    @abstractmethod
    def __truediv__(self, other):
        """self / other: Should promote to float when necessary."""
        raise NotImplementedError

    @abstractmethod
    def __rtruediv__(self, other):
        """other / self"""
        raise NotImplementedError

    @abstractmethod
    def __pow__(self, exponent):
        """self ** exponent; should promote to float or complex when necessary."""
        raise NotImplementedError

    @abstractmethod
    def __rpow__(self, base):
        """base ** self"""
        raise NotImplementedError

    @abstractmethod
    def __abs__(self):
        """Returns the Real distance from 0. Called for abs(self)."""
        raise NotImplementedError

    @abstractmethod
    def conjugate(self):
        """(x+y*i).conjugate() returns (x-y*i)."""
        raise NotImplementedError

    @abstractmethod
    def __eq__(self, other):
        """self == other"""
        raise NotImplementedError

Complex.register(complex)


class Real(Complex):
    """To Complex, Real adds the operations that work on real numbers.

    In short, those are: a conversion to float, trunc(), divmod,
    %, <, <=, >, and >=.

    Real also provides defaults for the derived operations.
    """

    __slots__ = ()

    @abstractmethod
    def __float__(self):
        """Any Real can be converted to a native float object.

        Called for float(self)."""
        raise NotImplementedError

    @abstractmethod
    def __trunc__(self):
        """trunc(self): Truncates self to an Integral.

        Returns an Integral i such that:
          * i > 0 iff self > 0;
          * abs(i) <= abs(self);
          * for any Integral j satisfying the first two conditions,
            abs(i) >= abs(j) [i.e. i has "maximal" abs among those].
        i.e. "truncate towards 0".
        """
        raise NotImplementedError

    @abstractmethod
    def __floor__(self):
        """Finds the greatest Integral <= self."""
        raise NotImplementedError

    @abstractmethod
    def __ceil__(self):
        """Finds the least Integral >= self."""
        raise NotImplementedError

    @abstractmethod
    def __round__(self, ndigits=None):
        """Rounds self to ndigits decimal places, defaulting to 0.

        If ndigits is omitted or None, returns an Integral, otherwise
        returns a Real. Rounds half toward even.
        """
        raise NotImplementedError

    def __divmod__(self, other):
        """divmod(self, other): The pair (self // other, self % other).

        Sometimes this can be computed faster than the pair of
        operations.
        """
        return (self // other, self % other)

    def __rdivmod__(self, other):
        """divmod(other, self): The pair (other // self, other % self).

        Sometimes this can be computed faster than the pair of
        operations.
        """
        return (other // self, other % self)

    @abstractmethod
    def __floordiv__(self, other):
        """self // other: The floor() of self/other."""
        raise NotImplementedError

    @abstractmethod
    def __rfloordiv__(self, other):
        """other // self: The floor() of other/self."""
        raise NotImplementedError

    @abstractmethod
    def __mod__(self, other):
        """self % other"""
        raise NotImplementedError

    @abstractmethod
    def __rmod__(self, other):
        """other % self"""
        raise NotImplementedError

    @abstractmethod
    def __lt__(self, other):
        """self < other

        < on Reals defines a total ordering, except perhaps for NaN."""
        raise NotImplementedError

    @abstractmethod
    def __le__(self, other):
        """self <= other"""
        raise NotImplementedError

    # Concrete implementations of Complex abstract methods.
    def __complex__(self):
        """complex(self) == complex(float(self), 0)"""
        return complex(float(self))

    @property
    def real(self):
        """Real numbers are their real component."""
        return +self

    @property
    def imag(self):
        """Real numbers have no imaginary component."""
        return 0

    def conjugate(self):
        """Conjugate is a no-op for Reals."""
        return +self

Real.register(float)


class Rational(Real):
    """.numerator and .denominator should be in lowest terms."""

    __slots__ = ()

    @property
    @abstractmethod
    def numerator(self):
        raise NotImplementedError

    @property
    @abstractmethod
    def denominator(self):
        raise NotImplementedError

    # Concrete implementation of Real's conversion to float.
    def __float__(self):
        """float(self) = self.numerator / self.denominator

        It's important that this conversion use the integer's "true"
        division rather than casting one side to float before dividing
        so that ratios of huge integers convert without overflowing.

        """
        return int(self.numerator) / int(self.denominator)


class Integral(Rational):
    """Integral adds methods that work on integral numbers.

    In short, these are conversion to int, pow with modulus, and the
    bit-string operations.
    """

    __slots__ = ()

    @abstractmethod
    def __int__(self):
        """int(self)"""
        raise NotImplementedError

    def __index__(self):
        """Called whenever an index is needed, such as in slicing"""
        return int(self)

    @abstractmethod
    def __pow__(self, exponent, modulus=None):
        """self ** exponent % modulus, but maybe faster.

        Accept the modulus argument if you want to support the
        3-argument version of pow(). Raise a TypeError if exponent < 0
        or any argument isn't Integral. Otherwise, just implement the
        2-argument version described in Complex.
        """
        raise NotImplementedError

    @abstractmethod
    def __lshift__(self, other):
        """self << other"""
        raise NotImplementedError

    @abstractmethod
    def __rlshift__(self, other):
        """other << self"""
        raise NotImplementedError

    @abstractmethod
    def __rshift__(self, other):
        """self >> other"""
        raise NotImplementedError

    @abstractmethod
    def __rrshift__(self, other):
        """other >> self"""
        raise NotImplementedError

    @abstractmethod
    def __and__(self, other):
        """self & other"""
        raise NotImplementedError

    @abstractmethod
    def __rand__(self, other):
        """other & self"""
        raise NotImplementedError

    @abstractmethod
    def __xor__(self, other):
        """self ^ other"""
        raise NotImplementedError

    @abstractmethod
    def __rxor__(self, other):
        """other ^ self"""
        raise NotImplementedError

    @abstractmethod
    def __or__(self, other):
        """self | other"""
        raise NotImplementedError

    @abstractmethod
    def __ror__(self, other):
        """other | self"""
        raise NotImplementedError

    @abstractmethod
    def __invert__(self):
        """~self"""
        raise NotImplementedError

    # Concrete implementations of Rational and Real abstract methods.
    def __float__(self):
        """float(self) == float(int(self))"""
        return float(int(self))

    @property
    def numerator(self):
        """Integers are their own numerators."""
        return +self

    @property
    def denominator(self):
        """Integers have a denominator of 1."""
        return 1

Integral.register(int)
```
