## Supplementary software v0.2.1 for "Virtual control arms for paediatric myopia trials: external validation of axial-elongation models": opcode.py

```
"""
opcode module - potentially shared between dis and other modules which
operate on bytecodes (e.g. peephole optimizers).
"""


__all__ = ["cmp_op", "stack_effect", "hascompare", "opname", "opmap",
           "HAVE_ARGUMENT", "EXTENDED_ARG", "hasarg", "hasconst", "hasname",
           "hasjump", "hasjrel", "hasjabs", "hasfree", "haslocal", "hasexc"]

import _opcode
from _opcode import stack_effect

from _opcode_metadata import (_specializations, _specialized_opmap, opmap,
                              HAVE_ARGUMENT, MIN_INSTRUMENTED_OPCODE)
EXTENDED_ARG = opmap['EXTENDED_ARG']

opname = ['<%r>' % (op,) for op in range(max(opmap.values()) + 1)]
for op, i in opmap.items():
    opname[i] = op

cmp_op = ('<', '<=', '==', '!=', '>', '>=')

# These lists are documented as part of the dis module's API
hasarg = [op for op in opmap.values() if _opcode.has_arg(op)]
hasconst = [op for op in opmap.values() if _opcode.has_const(op)]
hasname = [op for op in opmap.values() if _opcode.has_name(op)]
hasjump = [op for op in opmap.values() if _opcode.has_jump(op)]
hasjrel = hasjump  # for backward compatibility
hasjabs = []
hasfree = [op for op in opmap.values() if _opcode.has_free(op)]
haslocal = [op for op in opmap.values() if _opcode.has_local(op)]
hasexc = [op for op in opmap.values() if _opcode.has_exc(op)]


_intrinsic_1_descs = _opcode.get_intrinsic1_descs()
_intrinsic_2_descs = _opcode.get_intrinsic2_descs()
_nb_ops = _opcode.get_nb_ops()

hascompare = [opmap["COMPARE_OP"]]

_cache_format = {
    "LOAD_GLOBAL": {
        "counter": 1,
        "index": 1,
        "module_keys_version": 1,
        "builtin_keys_version": 1,
    },
    "BINARY_OP": {
        "counter": 1,
    },
    "UNPACK_SEQUENCE": {
        "counter": 1,
    },
    "COMPARE_OP": {
        "counter": 1,
    },
    "CONTAINS_OP": {
        "counter": 1,
    },
    "BINARY_SUBSCR": {
        "counter": 1,
    },
    "FOR_ITER": {
        "counter": 1,
    },
    "LOAD_SUPER_ATTR": {
        "counter": 1,
    },
    "LOAD_ATTR": {
        "counter": 1,
        "version": 2,
        "keys_version": 2,
        "descr": 4,
    },
    "STORE_ATTR": {
        "counter": 1,
        "version": 2,
        "index": 1,
    },
    "CALL": {
        "counter": 1,
        "func_version": 2,
    },
    "STORE_SUBSCR": {
        "counter": 1,
    },
    "SEND": {
        "counter": 1,
    },
    "JUMP_BACKWARD": {
        "counter": 1,
    },
    "TO_BOOL": {
        "counter": 1,
        "version": 2,
    },
    "POP_JUMP_IF_TRUE": {
        "counter": 1,
    },
    "POP_JUMP_IF_FALSE": {
        "counter": 1,
    },
    "POP_JUMP_IF_NONE": {
        "counter": 1,
    },
    "POP_JUMP_IF_NOT_NONE": {
        "counter": 1,
    },
}

_inline_cache_entries = {
    name : sum(value.values()) for (name, value) in _cache_format.items()
}
```
