## Supplementary software v0.2.1 for "Virtual control arms for paediatric myopia trials: external validation of axial-elongation models": operator.py

```
"""
Operator Interface

This module exports a set of functions corresponding to the intrinsic
operators of Python.  For example, operator.add(x, y) is equivalent
to the expression x+y.  The function names are those used for special
methods; variants without leading and trailing '__' are also provided
for convenience.

This is the pure Python implementation of the module.
"""

__all__ = ['abs', 'add', 'and_', 'attrgetter', 'call', 'concat', 'contains', 'countOf',
           'delitem', 'eq', 'floordiv', 'ge', 'getitem', 'gt', 'iadd', 'iand',
           'iconcat', 'ifloordiv', 'ilshift', 'imatmul', 'imod', 'imul',
           'index', 'indexOf', 'inv', 'invert', 'ior', 'ipow', 'irshift',
           'is_', 'is_not', 'isub', 'itemgetter', 'itruediv', 'ixor', 'le',
           'length_hint', 'lshift', 'lt', 'matmul', 'methodcaller', 'mod',
           'mul', 'ne', 'neg', 'not_', 'or_', 'pos', 'pow', 'rshift',
           'setitem', 'sub', 'truediv', 'truth', 'xor']

from builtins import abs as _abs


# Comparison Operations *******************************************************#

def lt(a, b):
    "Same as a < b."
    return a < b

def le(a, b):
    "Same as a <= b."
    return a <= b

def eq(a, b):
    "Same as a == b."
    return a == b

def ne(a, b):
    "Same as a != b."
    return a != b

def ge(a, b):
    "Same as a >= b."
    return a >= b

def gt(a, b):
    "Same as a > b."
    return a > b

# Logical Operations **********************************************************#

def not_(a):
    "Same as not a."
    return not a

def truth(a):
    "Return True if a is true, False otherwise."
    return True if a else False

def is_(a, b):
    "Same as a is b."
    return a is b

def is_not(a, b):
    "Same as a is not b."
    return a is not b

# Mathematical/Bitwise Operations *********************************************#

def abs(a):
    "Same as abs(a)."
    return _abs(a)

def add(a, b):
    "Same as a + b."
    return a + b

def and_(a, b):
    "Same as a & b."
    return a & b

def floordiv(a, b):
    "Same as a // b."
    return a // b

def index(a):
    "Same as a.__index__()."
    return a.__index__()

def inv(a):
    "Same as ~a."
    return ~a
invert = inv

def lshift(a, b):
    "Same as a << b."
    return a << b

def mod(a, b):
    "Same as a % b."
    return a % b

def mul(a, b):
    "Same as a * b."
    return a * b

def matmul(a, b):
    "Same as a @ b."
    return a @ b

def neg(a):
    "Same as -a."
    return -a

def or_(a, b):
    "Same as a | b."
    return a | b

def pos(a):
    "Same as +a."
    return +a

def pow(a, b):
    "Same as a ** b."
    return a ** b

def rshift(a, b):
    "Same as a >> b."
    return a >> b

def sub(a, b):
    "Same as a - b."
    return a - b

def truediv(a, b):
    "Same as a / b."
    return a / b

def xor(a, b):
    "Same as a ^ b."
    return a ^ b

# Sequence Operations *********************************************************#

def concat(a, b):
    "Same as a + b, for a and b sequences."
    if not hasattr(a, '__getitem__'):
        msg = "'%s' object can't be concatenated" % type(a).__name__
        raise TypeError(msg)
    return a + b

def contains(a, b):
    "Same as b in a (note reversed operands)."
    return b in a

def countOf(a, b):
    "Return the number of items in a which are, or which equal, b."
    count = 0
    for i in a:
        if i is b or i == b:
            count += 1
    return count

def delitem(a, b):
    "Same as del a[b]."
    del a[b]

def getitem(a, b):
    "Same as a[b]."
    return a[b]

def indexOf(a, b):
    "Return the first index of b in a."
    for i, j in enumerate(a):
        if j is b or j == b:
            return i
    else:
        raise ValueError('sequence.index(x): x not in sequence')

def setitem(a, b, c):
    "Same as a[b] = c."
    a[b] = c

def length_hint(obj, default=0):
    """
    Return an estimate of the number of items in obj.
    This is useful for presizing containers when building from an iterable.

    If the object supports len(), the result will be exact. Otherwise, it may
    over- or under-estimate by an arbitrary amount. The result will be an
    integer >= 0.
    """
    if not isinstance(default, int):
        msg = ("'%s' object cannot be interpreted as an integer" %
               type(default).__name__)
        raise TypeError(msg)

    try:
        return len(obj)
    except TypeError:
        pass

    try:
        hint = type(obj).__length_hint__
    except AttributeError:
        return default

    try:
        val = hint(obj)
    except TypeError:
        return default
    if val is NotImplemented:
        return default
    if not isinstance(val, int):
        msg = ('__length_hint__ must be integer, not %s' %
               type(val).__name__)
        raise TypeError(msg)
    if val < 0:
        msg = '__length_hint__() should return >= 0'
        raise ValueError(msg)
    return val

# Other Operations ************************************************************#

def call(obj, /, *args, **kwargs):
    """Same as obj(*args, **kwargs)."""
    return obj(*args, **kwargs)

# Generalized Lookup Objects **************************************************#

class attrgetter:
    """
    Return a callable object that fetches the given attribute(s) from its operand.
    After f = attrgetter('name'), the call f(r) returns r.name.
    After g = attrgetter('name', 'date'), the call g(r) returns (r.name, r.date).
    After h = attrgetter('name.first', 'name.last'), the call h(r) returns
    (r.name.first, r.name.last).
    """
    __slots__ = ('_attrs', '_call')

    def __init__(self, attr, /, *attrs):
        if not attrs:
            if not isinstance(attr, str):
                raise TypeError('attribute name must be a string')
            self._attrs = (attr,)
            names = attr.split('.')
            def func(obj):
                for name in names:
                    obj = getattr(obj, name)
                return obj
            self._call = func
        else:
            self._attrs = (attr,) + attrs
            getters = tuple(map(attrgetter, self._attrs))
            def func(obj):
                return tuple(getter(obj) for getter in getters)
            self._call = func

    def __call__(self, obj, /):
        return self._call(obj)

    def __repr__(self):
        return '%s.%s(%s)' % (self.__class__.__module__,
                              self.__class__.__qualname__,
                              ', '.join(map(repr, self._attrs)))

    def __reduce__(self):
        return self.__class__, self._attrs

class itemgetter:
    """
    Return a callable object that fetches the given item(s) from its operand.
    After f = itemgetter(2), the call f(r) returns r[2].
    After g = itemgetter(2, 5, 3), the call g(r) returns (r[2], r[5], r[3])
    """
    __slots__ = ('_items', '_call')

    def __init__(self, item, /, *items):
        if not items:
            self._items = (item,)
            def func(obj):
                return obj[item]
            self._call = func
        else:
            self._items = items = (item,) + items
            def func(obj):
                return tuple(obj[i] for i in items)
            self._call = func

    def __call__(self, obj, /):
        return self._call(obj)

    def __repr__(self):
        return '%s.%s(%s)' % (self.__class__.__module__,
                              self.__class__.__name__,
                              ', '.join(map(repr, self._items)))

    def __reduce__(self):
        return self.__class__, self._items

class methodcaller:
    """
    Return a callable object that calls the given method on its operand.
    After f = methodcaller('name'), the call f(r) returns r.name().
    After g = methodcaller('name', 'date', foo=1), the call g(r) returns
    r.name('date', foo=1).
    """
    __slots__ = ('_name', '_args', '_kwargs')

    def __init__(self, name, /, *args, **kwargs):
        self._name = name
        if not isinstance(self._name, str):
            raise TypeError('method name must be a string')
        self._args = args
        self._kwargs = kwargs

    def __call__(self, obj, /):
        return getattr(obj, self._name)(*self._args, **self._kwargs)

    def __repr__(self):
        args = [repr(self._name)]
        args.extend(map(repr, self._args))
        args.extend('%s=%r' % (k, v) for k, v in self._kwargs.items())
        return '%s.%s(%s)' % (self.__class__.__module__,
                              self.__class__.__name__,
                              ', '.join(args))

    def __reduce__(self):
        if not self._kwargs:
            return self.__class__, (self._name,) + self._args
        else:
            from functools import partial
            return partial(self.__class__, self._name, **self._kwargs), self._args


# In-place Operations *********************************************************#

def iadd(a, b):
    "Same as a += b."
    a += b
    return a

def iand(a, b):
    "Same as a &= b."
    a &= b
    return a

def iconcat(a, b):
    "Same as a += b, for a and b sequences."
    if not hasattr(a, '__getitem__'):
        msg = "'%s' object can't be concatenated" % type(a).__name__
        raise TypeError(msg)
    a += b
    return a

def ifloordiv(a, b):
    "Same as a //= b."
    a //= b
    return a

def ilshift(a, b):
    "Same as a <<= b."
    a <<= b
    return a

def imod(a, b):
    "Same as a %= b."
    a %= b
    return a

def imul(a, b):
    "Same as a *= b."
    a *= b
    return a

def imatmul(a, b):
    "Same as a @= b."
    a @= b
    return a

def ior(a, b):
    "Same as a |= b."
    a |= b
    return a

def ipow(a, b):
    "Same as a **= b."
    a **=b
    return a

def irshift(a, b):
    "Same as a >>= b."
    a >>= b
    return a

def isub(a, b):
    "Same as a -= b."
    a -= b
    return a

def itruediv(a, b):
    "Same as a /= b."
    a /= b
    return a

def ixor(a, b):
    "Same as a ^= b."
    a ^= b
    return a


try:
    from _operator import *
except ImportError:
    pass
else:
    from _operator import __doc__

# All of these "__func__ = func" assignments have to happen after importing
# from _operator to make sure they're set to the right function
__lt__ = lt
__le__ = le
__eq__ = eq
__ne__ = ne
__ge__ = ge
__gt__ = gt
__not__ = not_
__abs__ = abs
__add__ = add
__and__ = and_
__call__ = call
__floordiv__ = floordiv
__index__ = index
__inv__ = inv
__invert__ = invert
__lshift__ = lshift
__mod__ = mod
__mul__ = mul
__matmul__ = matmul
__neg__ = neg
__or__ = or_
__pos__ = pos
__pow__ = pow
__rshift__ = rshift
__sub__ = sub
__truediv__ = truediv
__xor__ = xor
__concat__ = concat
__contains__ = contains
__delitem__ = delitem
__getitem__ = getitem
__setitem__ = setitem
__iadd__ = iadd
__iand__ = iand
__iconcat__ = iconcat
__ifloordiv__ = ifloordiv
__ilshift__ = ilshift
__imod__ = imod
__imul__ = imul
__imatmul__ = imatmul
__ior__ = ior
__ipow__ = ipow
__irshift__ = irshift
__isub__ = isub
__itruediv__ = itruediv
__ixor__ = ixor
```
