## Supplementary software v0.2.1 for "Virtual control arms for paediatric myopia trials: external validation of axial-elongation models": optparse.py

```
"""A powerful, extensible, and easy-to-use option parser.

By Greg Ward <gward@python.net>

Originally distributed as Optik.

For support, use the optik-users@lists.sourceforge.net mailing list
(http://lists.sourceforge.net/lists/listinfo/optik-users).

Simple usage example:

   from optparse import OptionParser

   parser = OptionParser()
   parser.add_option("-f", "--file", dest="filename",
                     help="write report to FILE", metavar="FILE")
   parser.add_option("-q", "--quiet",
                     action="store_false", dest="verbose", default=True,
                     help="don't print status messages to stdout")

   (options, args) = parser.parse_args()
"""

__version__ = "1.5.3"

__all__ = ['Option',
           'make_option',
           'SUPPRESS_HELP',
           'SUPPRESS_USAGE',
           'Values',
           'OptionContainer',
           'OptionGroup',
           'OptionParser',
           'HelpFormatter',
           'IndentedHelpFormatter',
           'TitledHelpFormatter',
           'OptParseError',
           'OptionError',
           'OptionConflictError',
           'OptionValueError',
           'BadOptionError',
           'check_choice']

__copyright__ = """
Copyright (c) 2001-2006 Gregory P. Ward.  All rights reserved.
Copyright (c) 2002-2006 Python Software Foundation.  All rights reserved.

Redistribution and use in source and binary forms, with or without
modification, are permitted provided that the following conditions are
met:

  * Redistributions of source code must retain the above copyright
    notice, this list of conditions and the following disclaimer.

  * Redistributions in binary form must reproduce the above copyright
    notice, this list of conditions and the following disclaimer in the
    documentation and/or other materials provided with the distribution.

  * Neither the name of the author nor the names of its
    contributors may be used to endorse or promote products derived from
    this software without specific prior written permission.

THIS SOFTWARE IS PROVIDED BY THE COPYRIGHT HOLDERS AND CONTRIBUTORS "AS
IS" AND ANY EXPRESS OR IMPLIED WARRANTIES, INCLUDING, BUT NOT LIMITED
TO, THE IMPLIED WARRANTIES OF MERCHANTABILITY AND FITNESS FOR A
PARTICULAR PURPOSE ARE DISCLAIMED. IN NO EVENT SHALL THE AUTHOR OR
CONTRIBUTORS BE LIABLE FOR ANY DIRECT, INDIRECT, INCIDENTAL, SPECIAL,
EXEMPLARY, OR CONSEQUENTIAL DAMAGES (INCLUDING, BUT NOT LIMITED TO,
PROCUREMENT OF SUBSTITUTE GOODS OR SERVICES; LOSS OF USE, DATA, OR
PROFITS; OR BUSINESS INTERRUPTION) HOWEVER CAUSED AND ON ANY THEORY OF
LIABILITY, WHETHER IN CONTRACT, STRICT LIABILITY, OR TORT (INCLUDING
NEGLIGENCE OR OTHERWISE) ARISING IN ANY WAY OUT OF THE USE OF THIS
SOFTWARE, EVEN IF ADVISED OF THE POSSIBILITY OF SUCH DAMAGE.
"""

import sys, os
import textwrap

def _repr(self):
    return "<%s at 0x%x: %s>" % (self.__class__.__name__, id(self), self)


# This file was generated from:
#   Id: option_parser.py 527 2006-07-23 15:21:30Z greg
#   Id: option.py 522 2006-06-11 16:22:03Z gward
#   Id: help.py 527 2006-07-23 15:21:30Z greg
#   Id: errors.py 509 2006-04-20 00:58:24Z gward

try:
    from gettext import gettext, ngettext
except ImportError:
    def gettext(message):
        return message

    def ngettext(singular, plural, n):
        if n == 1:
            return singular
        return plural

_ = gettext


class OptParseError (Exception):
    def __init__(self, msg):
        self.msg = msg

    def __str__(self):
        return self.msg


class OptionError (OptParseError):
    """
    Raised if an Option instance is created with invalid or
    inconsistent arguments.
    """

    def __init__(self, msg, option):
        self.msg = msg
        self.option_id = str(option)

    def __str__(self):
        if self.option_id:
            return "option %s: %s" % (self.option_id, self.msg)
        else:
            return self.msg

class OptionConflictError (OptionError):
    """
    Raised if conflicting options are added to an OptionParser.
    """

class OptionValueError (OptParseError):
    """
    Raised if an invalid option value is encountered on the command
    line.
    """

class BadOptionError (OptParseError):
    """
    Raised if an invalid option is seen on the command line.
    """
    def __init__(self, opt_str):
        self.opt_str = opt_str

    def __str__(self):
        return _("no such option: %s") % self.opt_str

class AmbiguousOptionError (BadOptionError):
    """
    Raised if an ambiguous option is seen on the command line.
    """
    def __init__(self, opt_str, possibilities):
        BadOptionError.__init__(self, opt_str)
        self.possibilities = possibilities

    def __str__(self):
        return (_("ambiguous option: %s (%s?)")
                % (self.opt_str, ", ".join(self.possibilities)))


class HelpFormatter:

    """
    Abstract base class for formatting option help.  OptionParser
    instances should use one of the HelpFormatter subclasses for
    formatting help; by default IndentedHelpFormatter is used.

    Instance attributes:
      parser : OptionParser
        the controlling OptionParser instance
      indent_increment : int
        the number of columns to indent per nesting level
      max_help_position : int
        the maximum starting column for option help text
      help_position : int
        the calculated starting column for option help text;
        initially the same as the maximum
      width : int
        total number of columns for output (pass None to constructor for
        this value to be taken from the $COLUMNS environment variable)
      level : int
        current indentation level
      current_indent : int
        current indentation level (in columns)
      help_width : int
        number of columns available for option help text (calculated)
      default_tag : str
        text to replace with each option's default value, "%default"
        by default.  Set to false value to disable default value expansion.
      option_strings : { Option : str }
        maps Option instances to the snippet of help text explaining
        the syntax of that option, e.g. "-h, --help" or
        "-fFILE, --file=FILE"
      _short_opt_fmt : str
        format string controlling how short options with values are
        printed in help text.  Must be either "%s%s" ("-fFILE") or
        "%s %s" ("-f FILE"), because those are the two syntaxes that
        Optik supports.
      _long_opt_fmt : str
        similar but for long options; must be either "%s %s" ("--file FILE")
        or "%s=%s" ("--file=FILE").
    """

    NO_DEFAULT_VALUE = "none"

    def __init__(self,
                 indent_increment,
                 max_help_position,
                 width,
                 short_first):
        self.parser = None
        self.indent_increment = indent_increment
        if width is None:
            try:
                width = int(os.environ['COLUMNS'])
            except (KeyError, ValueError):
                width = 80
            width -= 2
        self.width = width
        self.help_position = self.max_help_position = \
                min(max_help_position, max(width - 20, indent_increment * 2))
        self.current_indent = 0
        self.level = 0
        self.help_width = None          # computed later
        self.short_first = short_first
        self.default_tag = "%default"
        self.option_strings = {}
        self._short_opt_fmt = "%s %s"
        self._long_opt_fmt = "%s=%s"

    def set_parser(self, parser):
        self.parser = parser

    def set_short_opt_delimiter(self, delim):
        if delim not in ("", " "):
            raise ValueError(
                "invalid metavar delimiter for short options: %r" % delim)
        self._short_opt_fmt = "%s" + delim + "%s"

    def set_long_opt_delimiter(self, delim):
        if delim not in ("=", " "):
            raise ValueError(
                "invalid metavar delimiter for long options: %r" % delim)
        self._long_opt_fmt = "%s" + delim + "%s"

    def indent(self):
        self.current_indent += self.indent_increment
        self.level += 1

    def dedent(self):
        self.current_indent -= self.indent_increment
        assert self.current_indent >= 0, "Indent decreased below 0."
        self.level -= 1

    def format_usage(self, usage):
        raise NotImplementedError("subclasses must implement")

    def format_heading(self, heading):
        raise NotImplementedError("subclasses must implement")

    def _format_text(self, text):
        """
        Format a paragraph of free-form text for inclusion in the
        help output at the current indentation level.
        """
        text_width = max(self.width - self.current_indent, 11)
        indent = " "*self.current_indent
        return textwrap.fill(text,
                             text_width,
                             initial_indent=indent,
                             subsequent_indent=indent)

    def format_description(self, description):
        if description:
            return self._format_text(description) + "\n"
        else:
            return ""

    def format_epilog(self, epilog):
        if epilog:
            return "\n" + self._format_text(epilog) + "\n"
        else:
            return ""


    def expand_default(self, option):
        if self.parser is None or not self.default_tag:
            return option.help

        default_value = self.parser.defaults.get(option.dest)
        if default_value is NO_DEFAULT or default_value is None:
            default_value = self.NO_DEFAULT_VALUE

        return option.help.replace(self.default_tag, str(default_value))

    def format_option(self, option):
        # The help for each option consists of two parts:
        #   * the opt strings and metavars
        #     eg. ("-x", or "-fFILENAME, --file=FILENAME")
        #   * the user-supplied help string
        #     eg. ("turn on expert mode", "read data from FILENAME")
        #
        # If possible, we write both of these on the same line:
        #   -x      turn on expert mode
        #
        # But if the opt string list is too long, we put the help
        # string on a second line, indented to the same column it would
        # start in if it fit on the first line.
        #   -fFILENAME, --file=FILENAME
        #           read data from FILENAME
        result = []
        opts = self.option_strings[option]
        opt_width = self.help_position - self.current_indent - 2
        if len(opts) > opt_width:
            opts = "%*s%s\n" % (self.current_indent, "", opts)
            indent_first = self.help_position
        else:                       # start help on same line as opts
            opts = "%*s%-*s  " % (self.current_indent, "", opt_width, opts)
            indent_first = 0
        result.append(opts)
        if option.help:
            help_text = self.expand_default(option)
            help_lines = textwrap.wrap(help_text, self.help_width)
            result.append("%*s%s\n" % (indent_first, "", help_lines[0]))
            result.extend(["%*s%s\n" % (self.help_position, "", line)
                           for line in help_lines[1:]])
        elif opts[-1] != "\n":
            result.append("\n")
        return "".join(result)

    def store_option_strings(self, parser):
        self.indent()
        max_len = 0
        for opt in parser.option_list:
            strings = self.format_option_strings(opt)
            self.option_strings[opt] = strings
            max_len = max(max_len, len(strings) + self.current_indent)
        self.indent()
        for group in parser.option_groups:
            for opt in group.option_list:
                strings = self.format_option_strings(opt)
                self.option_strings[opt] = strings
                max_len = max(max_len, len(strings) + self.current_indent)
        self.dedent()
        self.dedent()
        self.help_position = min(max_len + 2, self.max_help_position)
        self.help_width = max(self.width - self.help_position, 11)

    def format_option_strings(self, option):
        """Return a comma-separated list of option strings & metavariables."""
        if option.takes_value():
            metavar = option.metavar or option.dest.upper()
            short_opts = [self._short_opt_fmt % (sopt, metavar)
                          for sopt in option._short_opts]
            long_opts = [self._long_opt_fmt % (lopt, metavar)
                         for lopt in option._long_opts]
        else:
            short_opts = option._short_opts
            long_opts = option._long_opts

        if self.short_first:
            opts = short_opts + long_opts
        else:
            opts = long_opts + short_opts

        return ", ".join(opts)

class IndentedHelpFormatter (HelpFormatter):
    """Format help with indented section bodies.
    """

    def __init__(self,
                 indent_increment=2,
                 max_help_position=24,
                 width=None,
                 short_first=1):
        HelpFormatter.__init__(
            self, indent_increment, max_help_position, width, short_first)

    def format_usage(self, usage):
        return _("Usage: %s\n") % usage

    def format_heading(self, heading):
        return "%*s%s:\n" % (self.current_indent, "", heading)


class TitledHelpFormatter (HelpFormatter):
    """Format help with underlined section headers.
    """

    def __init__(self,
                 indent_increment=0,
                 max_help_position=24,
                 width=None,
                 short_first=0):
        HelpFormatter.__init__ (
            self, indent_increment, max_help_position, width, short_first)

    def format_usage(self, usage):
        return "%s  %s\n" % (self.format_heading(_("Usage")), usage)

    def format_heading(self, heading):
        return "%s\n%s\n" % (heading, "=-"[self.level] * len(heading))


def _parse_num(val, type):
    if val[:2].lower() == "0x":         # hexadecimal
        radix = 16
    elif val[:2].lower() == "0b":       # binary
        radix = 2
        val = val[2:] or "0"            # have to remove "0b" prefix
    elif val[:1] == "0":                # octal
        radix = 8
    else:                               # decimal
        radix = 10

    return type(val, radix)

def _parse_int(val):
    return _parse_num(val, int)

_builtin_cvt = { "int" : (_parse_int, _("integer")),
                 "long" : (_parse_int, _("integer")),
                 "float" : (float, _("floating-point")),
                 "complex" : (complex, _("complex")) }

def check_builtin(option, opt, value):
    (cvt, what) = _builtin_cvt[option.type]
    try:
        return cvt(value)
    except ValueError:
        raise OptionValueError(
            _("option %s: invalid %s value: %r") % (opt, what, value))

def check_choice(option, opt, value):
    if value in option.choices:
        return value
    else:
        choices = ", ".join(map(repr, option.choices))
        raise OptionValueError(
            _("option %s: invalid choice: %r (choose from %s)")
            % (opt, value, choices))

# Not supplying a default is different from a default of None,
# so we need an explicit "not supplied" value.
NO_DEFAULT = ("NO", "DEFAULT")


class Option:
    """
    Instance attributes:
      _short_opts : [string]
      _long_opts : [string]

      action : string
      type : string
      dest : string
      default : any
      nargs : int
      const : any
      choices : [string]
      callback : function
      callback_args : (any*)
      callback_kwargs : { string : any }
      help : string
      metavar : string
    """

    # The list of instance attributes that may be set through
    # keyword args to the constructor.
    ATTRS = ['action',
             'type',
             'dest',
             'default',
             'nargs',
             'const',
             'choices',
             'callback',
             'callback_args',
             'callback_kwargs',
             'help',
             'metavar']

    # The set of actions allowed by option parsers.  Explicitly listed
    # here so the constructor can validate its arguments.
    ACTIONS = ("store",
               "store_const",
               "store_true",
               "store_false",
               "append",
               "append_const",
               "count",
               "callback",
               "help",
               "version")

    # The set of actions that involve storing a value somewhere;
    # also listed just for constructor argument validation.  (If
    # the action is one of these, there must be a destination.)
    STORE_ACTIONS = ("store",
                     "store_const",
                     "store_true",
                     "store_false",
                     "append",
                     "append_const",
                     "count")

    # The set of actions for which it makes sense to supply a value
    # type, ie. which may consume an argument from the command line.
    TYPED_ACTIONS = ("store",
                     "append",
                     "callback")

    # The set of actions which *require* a value type, ie. that
    # always consume an argument from the command line.
    ALWAYS_TYPED_ACTIONS = ("store",
                            "append")

    # The set of actions which take a 'const' attribute.
    CONST_ACTIONS = ("store_const",
                     "append_const")

    # The set of known types for option parsers.  Again, listed here for
    # constructor argument validation.
    TYPES = ("string", "int", "long", "float", "complex", "choice")

    # Dictionary of argument checking functions, which convert and
    # validate option arguments according to the option type.
    #
    # Signature of checking functions is:
    #   check(option : Option, opt : string, value : string) -> any
    # where
    #   option is the Option instance calling the checker
    #   opt is the actual option seen on the command-line
    #     (eg. "-a", "--file")
    #   value is the option argument seen on the command-line
    #
    # The return value should be in the appropriate Python type
    # for option.type -- eg. an integer if option.type == "int".
    #
    # If no checker is defined for a type, arguments will be
    # unchecked and remain strings.
    TYPE_CHECKER = { "int"    : check_builtin,
                     "long"   : check_builtin,
                     "float"  : check_builtin,
                     "complex": check_builtin,
                     "choice" : check_choice,
                   }


    # CHECK_METHODS is a list of unbound method objects; they are called
    # by the constructor, in order, after all attributes are
    # initialized.  The list is created and filled in later, after all
    # the methods are actually defined.  (I just put it here because I
    # like to define and document all class attributes in the same
    # place.)  Subclasses that add another _check_*() method should
    # define their own CHECK_METHODS list that adds their check method
    # to those from this class.
    CHECK_METHODS = None


    # -- Constructor/initialization methods ----------------------------

    def __init__(self, *opts, **attrs):
        # Set _short_opts, _long_opts attrs from 'opts' tuple.
        # Have to be set now, in case no option strings are supplied.
        self._short_opts = []
        self._long_opts = []
        opts = self._check_opt_strings(opts)
        self._set_opt_strings(opts)

        # Set all other attrs (action, type, etc.) from 'attrs' dict
        self._set_attrs(attrs)

        # Check all the attributes we just set.  There are lots of
        # complicated interdependencies, but luckily they can be farmed
        # out to the _check_*() methods listed in CHECK_METHODS -- which
        # could be handy for subclasses!  The one thing these all share
        # is that they raise OptionError if they discover a problem.
        for checker in self.CHECK_METHODS:
            checker(self)

    def _check_opt_strings(self, opts):
        # Filter out None because early versions of Optik had exactly
        # one short option and one long option, either of which
        # could be None.
        opts = [opt for opt in opts if opt]
        if not opts:
            raise TypeError("at least one option string must be supplied")
        return opts

    def _set_opt_strings(self, opts):
        for opt in opts:
            if len(opt) < 2:
                raise OptionError(
                    "invalid option string %r: "
                    "must be at least two characters long" % opt, self)
            elif len(opt) == 2:
                if not (opt[0] == "-" and opt[1] != "-"):
                    raise OptionError(
                        "invalid short option string %r: "
                        "must be of the form -x, (x any non-dash char)" % opt,
                        self)
                self._short_opts.append(opt)
            else:
                if not (opt[0:2] == "--" and opt[2] != "-"):
                    raise OptionError(
                        "invalid long option string %r: "
                        "must start with --, followed by non-dash" % opt,
                        self)
                self._long_opts.append(opt)

    def _set_attrs(self, attrs):
        for attr in self.ATTRS:
            if attr in attrs:
                setattr(self, attr, attrs[attr])
                del attrs[attr]
            else:
                if attr == 'default':
                    setattr(self, attr, NO_DEFAULT)
                else:
                    setattr(self, attr, None)
        if attrs:
            attrs = sorted(attrs.keys())
            raise OptionError(
                "invalid keyword arguments: %s" % ", ".join(attrs),
                self)


    # -- Constructor validation methods --------------------------------

    def _check_action(self):
        if self.action is None:
            self.action = "store"
        elif self.action not in self.ACTIONS:
            raise OptionError("invalid action: %r" % self.action, self)

    def _check_type(self):
        if self.type is None:
            if self.action in self.ALWAYS_TYPED_ACTIONS:
                if self.choices is not None:
                    # The "choices" attribute implies "choice" type.
                    self.type = "choice"
                else:
                    # No type given?  "string" is the most sensible default.
                    self.type = "string"
        else:
            # Allow type objects or builtin type conversion functions
            # (int, str, etc.) as an alternative to their names.
            if isinstance(self.type, type):
                self.type = self.type.__name__

            if self.type == "str":
                self.type = "string"

            if self.type not in self.TYPES:
                raise OptionError("invalid option type: %r" % self.type, self)
            if self.action not in self.TYPED_ACTIONS:
                raise OptionError(
                    "must not supply a type for action %r" % self.action, self)

    def _check_choice(self):
        if self.type == "choice":
            if self.choices is None:
                raise OptionError(
                    "must supply a list of choices for type 'choice'", self)
            elif not isinstance(self.choices, (tuple, list)):
                raise OptionError(
                    "choices must be a list of strings ('%s' supplied)"
                    % str(type(self.choices)).split("'")[1], self)
        elif self.choices is not None:
            raise OptionError(
                "must not supply choices for type %r" % self.type, self)

    def _check_dest(self):
        # No destination given, and we need one for this action.  The
        # self.type check is for callbacks that take a value.
        takes_value = (self.action in self.STORE_ACTIONS or
                       self.type is not None)
        if self.dest is None and takes_value:

            # Glean a destination from the first long option string,
            # or from the first short option string if no long options.
            if self._long_opts:
                # eg. "--foo-bar" -> "foo_bar"
                self.dest = self._long_opts[0][2:].replace('-', '_')
            else:
                self.dest = self._short_opts[0][1]

    def _check_const(self):
        if self.action not in self.CONST_ACTIONS and self.const is not None:
            raise OptionError(
                "'const' must not be supplied for action %r" % self.action,
                self)

    def _check_nargs(self):
        if self.action in self.TYPED_ACTIONS:
            if self.nargs is None:
                self.nargs = 1
        elif self.nargs is not None:
            raise OptionError(
                "'nargs' must not be supplied for action %r" % self.action,
                self)

    def _check_callback(self):
        if self.action == "callback":
            if not callable(self.callback):
                raise OptionError(
                    "callback not callable: %r" % self.callback, self)
            if (self.callback_args is not None and
                not isinstance(self.callback_args, tuple)):
                raise OptionError(
                    "callback_args, if supplied, must be a tuple: not %r"
                    % self.callback_args, self)
            if (self.callback_kwargs is not None and
                not isinstance(self.callback_kwargs, dict)):
                raise OptionError(
                    "callback_kwargs, if supplied, must be a dict: not %r"
                    % self.callback_kwargs, self)
        else:
            if self.callback is not None:
                raise OptionError(
                    "callback supplied (%r) for non-callback option"
                    % self.callback, self)
            if self.callback_args is not None:
                raise OptionError(
                    "callback_args supplied for non-callback option", self)
            if self.callback_kwargs is not None:
                raise OptionError(
                    "callback_kwargs supplied for non-callback option", self)


    CHECK_METHODS = [_check_action,
                     _check_type,
                     _check_choice,
                     _check_dest,
                     _check_const,
                     _check_nargs,
                     _check_callback]


    # -- Miscellaneous methods -----------------------------------------

    def __str__(self):
        return "/".join(self._short_opts + self._long_opts)

    __repr__ = _repr

    def takes_value(self):
        return self.type is not None

    def get_opt_string(self):
        if self._long_opts:
            return self._long_opts[0]
        else:
            return self._short_opts[0]


    # -- Processing methods --------------------------------------------

    def check_value(self, opt, value):
        checker = self.TYPE_CHECKER.get(self.type)
        if checker is None:
            return value
        else:
            return checker(self, opt, value)

    def convert_value(self, opt, value):
        if value is not None:
            if self.nargs == 1:
                return self.check_value(opt, value)
            else:
                return tuple([self.check_value(opt, v) for v in value])

    def process(self, opt, value, values, parser):

        # First, convert the value(s) to the right type.  Howl if any
        # value(s) are bogus.
        value = self.convert_value(opt, value)

        # And then take whatever action is expected of us.
        # This is a separate method to make life easier for
        # subclasses to add new actions.
        return self.take_action(
            self.action, self.dest, opt, value, values, parser)

    def take_action(self, action, dest, opt, value, values, parser):
        if action == "store":
            setattr(values, dest, value)
        elif action == "store_const":
            setattr(values, dest, self.const)
        elif action == "store_true":
            setattr(values, dest, True)
        elif action == "store_false":
            setattr(values, dest, False)
        elif action == "append":
            values.ensure_value(dest, []).append(value)
        elif action == "append_const":
            values.ensure_value(dest, []).append(self.const)
        elif action == "count":
            setattr(values, dest, values.ensure_value(dest, 0) + 1)
        elif action == "callback":
            args = self.callback_args or ()
            kwargs = self.callback_kwargs or {}
            self.callback(self, opt, value, parser, *args, **kwargs)
        elif action == "help":
            parser.print_help()
            parser.exit()
        elif action == "version":
            parser.print_version()
            parser.exit()
        else:
            raise ValueError("unknown action %r" % self.action)

        return 1

# class Option


SUPPRESS_HELP = "SUPPRESS"+"HELP"
SUPPRESS_USAGE = "SUPPRESS"+"USAGE"

class Values:

    def __init__(self, defaults=None):
        if defaults:
            for (attr, val) in defaults.items():
                setattr(self, attr, val)

    def __str__(self):
        return str(self.__dict__)

    __repr__ = _repr

    def __eq__(self, other):
        if isinstance(other, Values):
            return self.__dict__ == other.__dict__
        elif isinstance(other, dict):
            return self.__dict__ == other
        else:
            return NotImplemented

    def _update_careful(self, dict):
        """
        Update the option values from an arbitrary dictionary, but only
        use keys from dict that already have a corresponding attribute
        in self.  Any keys in dict without a corresponding attribute
        are silently ignored.
        """
        for attr in dir(self):
            if attr in dict:
                dval = dict[attr]
                if dval is not None:
                    setattr(self, attr, dval)

    def _update_loose(self, dict):
        """
        Update the option values from an arbitrary dictionary,
        using all keys from the dictionary regardless of whether
        they have a corresponding attribute in self or not.
        """
        self.__dict__.update(dict)

    def _update(self, dict, mode):
        if mode == "careful":
            self._update_careful(dict)
        elif mode == "loose":
            self._update_loose(dict)
        else:
            raise ValueError("invalid update mode: %r" % mode)

    def read_module(self, modname, mode="careful"):
        __import__(modname)
        mod = sys.modules[modname]
        self._update(vars(mod), mode)

    def read_file(self, filename, mode="careful"):
        vars = {}
        exec(open(filename).read(), vars)
        self._update(vars, mode)

    def ensure_value(self, attr, value):
        if not hasattr(self, attr) or getattr(self, attr) is None:
            setattr(self, attr, value)
        return getattr(self, attr)


class OptionContainer:

    """
    Abstract base class.

    Class attributes:
      standard_option_list : [Option]
        list of standard options that will be accepted by all instances
        of this parser class (intended to be overridden by subclasses).

    Instance attributes:
      option_list : [Option]
        the list of Option objects contained by this OptionContainer
      _short_opt : { string : Option }
        dictionary mapping short option strings, eg. "-f" or "-X",
        to the Option instances that implement them.  If an Option
        has multiple short option strings, it will appear in this
        dictionary multiple times. [1]
      _long_opt : { string : Option }
        dictionary mapping long option strings, eg. "--file" or
        "--exclude", to the Option instances that implement them.
        Again, a given Option can occur multiple times in this
        dictionary. [1]
      defaults : { string : any }
        dictionary mapping option destination names to default
        values for each destination [1]

    [1] These mappings are common to (shared by) all components of the
        controlling OptionParser, where they are initially created.

    """

    def __init__(self, option_class, conflict_handler, description):
        # Initialize the option list and related data structures.
        # This method must be provided by subclasses, and it must
        # initialize at least the following instance attributes:
        # option_list, _short_opt, _long_opt, defaults.
        self._create_option_list()

        self.option_class = option_class
        self.set_conflict_handler(conflict_handler)
        self.set_description(description)

    def _create_option_mappings(self):
        # For use by OptionParser constructor -- create the main
        # option mappings used by this OptionParser and all
        # OptionGroups that it owns.
        self._short_opt = {}            # single letter -> Option instance
        self._long_opt = {}             # long option -> Option instance
        self.defaults = {}              # maps option dest -> default value


    def _share_option_mappings(self, parser):
        # For use by OptionGroup constructor -- use shared option
        # mappings from the OptionParser that owns this OptionGroup.
        self._short_opt = parser._short_opt
        self._long_opt = parser._long_opt
        self.defaults = parser.defaults

    def set_conflict_handler(self, handler):
        if handler not in ("error", "resolve"):
            raise ValueError("invalid conflict_resolution value %r" % handler)
        self.conflict_handler = handler

    def set_description(self, description):
        self.description = description

    def get_description(self):
        return self.description


    def destroy(self):
        """see OptionParser.destroy()."""
        del self._short_opt
        del self._long_opt
        del self.defaults


    # -- Option-adding methods -----------------------------------------

    def _check_conflict(self, option):
        conflict_opts = []
        for opt in option._short_opts:
            if opt in self._short_opt:
                conflict_opts.append((opt, self._short_opt[opt]))
        for opt in option._long_opts:
            if opt in self._long_opt:
                conflict_opts.append((opt, self._long_opt[opt]))

        if conflict_opts:
            handler = self.conflict_handler
            if handler == "error":
                raise OptionConflictError(
                    "conflicting option string(s): %s"
                    % ", ".join([co[0] for co in conflict_opts]),
                    option)
            elif handler == "resolve":
                for (opt, c_option) in conflict_opts:
                    if opt.startswith("--"):
                        c_option._long_opts.remove(opt)
                        del self._long_opt[opt]
                    else:
                        c_option._short_opts.remove(opt)
                        del self._short_opt[opt]
                    if not (c_option._short_opts or c_option._long_opts):
                        c_option.container.option_list.remove(c_option)

    def add_option(self, *args, **kwargs):
        """add_option(Option)
           add_option(opt_str, ..., kwarg=val, ...)
        """
        if isinstance(args[0], str):
            option = self.option_class(*args, **kwargs)
        elif len(args) == 1 and not kwargs:
            option = args[0]
            if not isinstance(option, Option):
                raise TypeError("not an Option instance: %r" % option)
        else:
            raise TypeError("invalid arguments")

        self._check_conflict(option)

        self.option_list.append(option)
        option.container = self
        for opt in option._short_opts:
            self._short_opt[opt] = option
        for opt in option._long_opts:
            self._long_opt[opt] = option

        if option.dest is not None:     # option has a dest, we need a default
            if option.default is not NO_DEFAULT:
                self.defaults[option.dest] = option.default
            elif option.dest not in self.defaults:
                self.defaults[option.dest] = None

        return option

    def add_options(self, option_list):
        for option in option_list:
            self.add_option(option)

    # -- Option query/removal methods ----------------------------------

    def get_option(self, opt_str):
        return (self._short_opt.get(opt_str) or
                self._long_opt.get(opt_str))

    def has_option(self, opt_str):
        return (opt_str in self._short_opt or
                opt_str in self._long_opt)

    def remove_option(self, opt_str):
        option = self._short_opt.get(opt_str)
        if option is None:
            option = self._long_opt.get(opt_str)
        if option is None:
            raise ValueError("no such option %r" % opt_str)

        for opt in option._short_opts:
            del self._short_opt[opt]
        for opt in option._long_opts:
            del self._long_opt[opt]
        option.container.option_list.remove(option)


    # -- Help-formatting methods ---------------------------------------

    def format_option_help(self, formatter):
        if not self.option_list:
            return ""
        result = []
        for option in self.option_list:
            if not option.help is SUPPRESS_HELP:
                result.append(formatter.format_option(option))
        return "".join(result)

    def format_description(self, formatter):
        return formatter.format_description(self.get_description())

    def format_help(self, formatter):
        result = []
        if self.description:
            result.append(self.format_description(formatter))
        if self.option_list:
            result.append(self.format_option_help(formatter))
        return "\n".join(result)


class OptionGroup (OptionContainer):

    def __init__(self, parser, title, description=None):
        self.parser = parser
        OptionContainer.__init__(
            self, parser.option_class, parser.conflict_handler, description)
        self.title = title

    def _create_option_list(self):
        self.option_list = []
        self._share_option_mappings(self.parser)

    def set_title(self, title):
        self.title = title

    def destroy(self):
        """see OptionParser.destroy()."""
        OptionContainer.destroy(self)
        del self.option_list

    # -- Help-formatting methods ---------------------------------------

    def format_help(self, formatter):
        result = formatter.format_heading(self.title)
        formatter.indent()
        result += OptionContainer.format_help(self, formatter)
        formatter.dedent()
        return result


class OptionParser (OptionContainer):

    """
    Class attributes:
      standard_option_list : [Option]
        list of standard options that will be accepted by all instances
        of this parser class (intended to be overridden by subclasses).

    Instance attributes:
      usage : string
        a usage string for your program.  Before it is displayed
        to the user, "%prog" will be expanded to the name of
        your program (self.prog or os.path.basename(sys.argv[0])).
      prog : string
        the name of the current program (to override
        os.path.basename(sys.argv[0])).
      description : string
        A paragraph of text giving a brief overview of your program.
        optparse reformats this paragraph to fit the current terminal
        width and prints it when the user requests help (after usage,
        but before the list of options).
      epilog : string
        paragraph of help text to print after option help

      option_groups : [OptionGroup]
        list of option groups in this parser (option groups are
        irrelevant for parsing the command-line, but very useful
        for generating help)

      allow_interspersed_args : bool = true
        if true, positional arguments may be interspersed with options.
        Assuming -a and -b each take a single argument, the command-line
          -ablah foo bar -bboo baz
        will be interpreted the same as
          -ablah -bboo -- foo bar baz
        If this flag were false, that command line would be interpreted as
          -ablah -- foo bar -bboo baz
        -- ie. we stop processing options as soon as we see the first
        non-option argument.  (This is the tradition followed by
        Python's getopt module, Perl's Getopt::Std, and other argument-
        parsing libraries, but it is generally annoying to users.)

      process_default_values : bool = true
        if true, option default values are processed similarly to option
        values from the command line: that is, they are passed to the
        type-checking function for the option's type (as long as the
        default value is a string).  (This really only matters if you
        have defined custom types; see SF bug #955889.)  Set it to false
        to restore the behaviour of Optik 1.4.1 and earlier.

      rargs : [string]
        the argument list currently being parsed.  Only set when
        parse_args() is active, and continually trimmed down as
        we consume arguments.  Mainly there for the benefit of
        callback options.
      largs : [string]
        the list of leftover arguments that we have skipped while
        parsing options.  If allow_interspersed_args is false, this
        list is always empty.
      values : Values
        the set of option values currently being accumulated.  Only
        set when parse_args() is active.  Also mainly for callbacks.

    Because of the 'rargs', 'largs', and 'values' attributes,
    OptionParser is not thread-safe.  If, for some perverse reason, you
    need to parse command-line arguments simultaneously in different
    threads, use different OptionParser instances.

    """

    standard_option_list = []

    def __init__(self,
                 usage=None,
                 option_list=None,
                 option_class=Option,
                 version=None,
                 conflict_handler="error",
                 description=None,
                 formatter=None,
                 add_help_option=True,
                 prog=None,
                 epilog=None):
        OptionContainer.__init__(
            self, option_class, conflict_handler, description)
        self.set_usage(usage)
        self.prog = prog
        self.version = version
        self.allow_interspersed_args = True
        self.process_default_values = True
        if formatter is None:
            formatter = IndentedHelpFormatter()
        self.formatter = formatter
        self.formatter.set_parser(self)
        self.epilog = epilog

        # Populate the option list; initial sources are the
        # standard_option_list class attribute, the 'option_list'
        # argument, and (if applicable) the _add_version_option() and
        # _add_help_option() methods.
        self._populate_option_list(option_list,
                                   add_help=add_help_option)

        self._init_parsing_state()


    def destroy(self):
        """
        Declare that you are done with this OptionParser.  This cleans up
        reference cycles so the OptionParser (and all objects referenced by
        it) can be garbage-collected promptly.  After calling destroy(), the
        OptionParser is unusable.
        """
        OptionContainer.destroy(self)
        for group in self.option_groups:
            group.destroy()
        del self.option_list
        del self.option_groups
        del self.formatter


    # -- Private methods -----------------------------------------------
    # (used by our or OptionContainer's constructor)

    def _create_option_list(self):
        self.option_list = []
        self.option_groups = []
        self._create_option_mappings()

    def _add_help_option(self):
        self.add_option("-h", "--help",
                        action="help",
                        help=_("show this help message and exit"))

    def _add_version_option(self):
        self.add_option("--version",
                        action="version",
                        help=_("show program's version number and exit"))

    def _populate_option_list(self, option_list, add_help=True):
        if self.standard_option_list:
            self.add_options(self.standard_option_list)
        if option_list:
            self.add_options(option_list)
        if self.version:
            self._add_version_option()
        if add_help:
            self._add_help_option()

    def _init_parsing_state(self):
        # These are set in parse_args() for the convenience of callbacks.
        self.rargs = None
        self.largs = None
        self.values = None


    # -- Simple modifier methods ---------------------------------------

    def set_usage(self, usage):
        if usage is None:
            self.usage = _("%prog [options]")
        elif usage is SUPPRESS_USAGE:
            self.usage = None
        # For backwards compatibility with Optik 1.3 and earlier.
        elif usage.lower().startswith("usage: "):
            self.usage = usage[7:]
        else:
            self.usage = usage

    def enable_interspersed_args(self):
        """Set parsing to not stop on the first non-option, allowing
        interspersing switches with command arguments. This is the
        default behavior. See also disable_interspersed_args() and the
        class documentation description of the attribute
        allow_interspersed_args."""
        self.allow_interspersed_args = True

    def disable_interspersed_args(self):
        """Set parsing to stop on the first non-option. Use this if
        you have a command processor which runs another command that
        has options of its own and you want to make sure these options
        don't get confused.
        """
        self.allow_interspersed_args = False

    def set_process_default_values(self, process):
        self.process_default_values = process

    def set_default(self, dest, value):
        self.defaults[dest] = value

    def set_defaults(self, **kwargs):
        self.defaults.update(kwargs)

    def _get_all_options(self):
        options = self.option_list[:]
        for group in self.option_groups:
            options.extend(group.option_list)
        return options

    def get_default_values(self):
        if not self.process_default_values:
            # Old, pre-Optik 1.5 behaviour.
            return Values(self.defaults)

        defaults = self.defaults.copy()
        for option in self._get_all_options():
            default = defaults.get(option.dest)
            if isinstance(default, str):
                opt_str = option.get_opt_string()
                defaults[option.dest] = option.check_value(opt_str, default)

        return Values(defaults)


    # -- OptionGroup methods -------------------------------------------

    def add_option_group(self, *args, **kwargs):
        # XXX lots of overlap with OptionContainer.add_option()
        if isinstance(args[0], str):
            group = OptionGroup(self, *args, **kwargs)
        elif len(args) == 1 and not kwargs:
            group = args[0]
            if not isinstance(group, OptionGroup):
                raise TypeError("not an OptionGroup instance: %r" % group)
            if group.parser is not self:
                raise ValueError("invalid OptionGroup (wrong parser)")
        else:
            raise TypeError("invalid arguments")

        self.option_groups.append(group)
        return group

    def get_option_group(self, opt_str):
        option = (self._short_opt.get(opt_str) or
                  self._long_opt.get(opt_str))
        if option and option.container is not self:
            return option.container
        return None


    # -- Option-parsing methods ----------------------------------------

    def _get_args(self, args):
        if args is None:
            return sys.argv[1:]
        else:
            return args[:]              # don't modify caller's list

    def parse_args(self, args=None, values=None):
        """
        parse_args(args : [string] = sys.argv[1:],
                   values : Values = None)
        -> (values : Values, args : [string])

        Parse the command-line options found in 'args' (default:
        sys.argv[1:]).  Any errors result in a call to 'error()', which
        by default prints the usage message to stderr and calls
        sys.exit() with an error message.  On success returns a pair
        (values, args) where 'values' is a Values instance (with all
        your option values) and 'args' is the list of arguments left
        over after parsing options.
        """
        rargs = self._get_args(args)
        if values is None:
            values = self.get_default_values()

        # Store the halves of the argument list as attributes for the
        # convenience of callbacks:
        #   rargs
        #     the rest of the command-line (the "r" stands for
        #     "remaining" or "right-hand")
        #   largs
        #     the leftover arguments -- ie. what's left after removing
        #     options and their arguments (the "l" stands for "leftover"
        #     or "left-hand")
        self.rargs = rargs
        self.largs = largs = []
        self.values = values

        try:
            stop = self._process_args(largs, rargs, values)
        except (BadOptionError, OptionValueError) as err:
            self.error(str(err))

        args = largs + rargs
        return self.check_values(values, args)

    def check_values(self, values, args):
        """
        check_values(values : Values, args : [string])
        -> (values : Values, args : [string])

        Check that the supplied option values and leftover arguments are
        valid.  Returns the option values and leftover arguments
        (possibly adjusted, possibly completely new -- whatever you
        like).  Default implementation just returns the passed-in
        values; subclasses may override as desired.
        """
        return (values, args)

    def _process_args(self, largs, rargs, values):
        """_process_args(largs : [string],
                         rargs : [string],
                         values : Values)

        Process command-line arguments and populate 'values', consuming
        options and arguments from 'rargs'.  If 'allow_interspersed_args' is
        false, stop at the first non-option argument.  If true, accumulate any
        interspersed non-option arguments in 'largs'.
        """
        while rargs:
            arg = rargs[0]
            # We handle bare "--" explicitly, and bare "-" is handled by the
            # standard arg handler since the short arg case ensures that the
            # len of the opt string is greater than 1.
            if arg == "--":
                del rargs[0]
                return
            elif arg[0:2] == "--":
                # process a single long option (possibly with value(s))
                self._process_long_opt(rargs, values)
            elif arg[:1] == "-" and len(arg) > 1:
                # process a cluster of short options (possibly with
                # value(s) for the last one only)
                self._process_short_opts(rargs, values)
            elif self.allow_interspersed_args:
                largs.append(arg)
                del rargs[0]
            else:
                return                  # stop now, leave this arg in rargs

        # Say this is the original argument list:
        # [arg0, arg1, ..., arg(i-1), arg(i), arg(i+1), ..., arg(N-1)]
        #                            ^
        # (we are about to process arg(i)).
        #
        # Then rargs is [arg(i), ..., arg(N-1)] and largs is a *subset* of
        # [arg0, ..., arg(i-1)] (any options and their arguments will have
        # been removed from largs).
        #
        # The while loop will usually consume 1 or more arguments per pass.
        # If it consumes 1 (eg. arg is an option that takes no arguments),
        # then after _process_arg() is done the situation is:
        #
        #   largs = subset of [arg0, ..., arg(i)]
        #   rargs = [arg(i+1), ..., arg(N-1)]
        #
        # If allow_interspersed_args is false, largs will always be
        # *empty* -- still a subset of [arg0, ..., arg(i-1)], but
        # not a very interesting subset!

    def _match_long_opt(self, opt):
        """_match_long_opt(opt : string) -> string

        Determine which long option string 'opt' matches, ie. which one
        it is an unambiguous abbreviation for.  Raises BadOptionError if
        'opt' doesn't unambiguously match any long option string.
        """
        return _match_abbrev(opt, self._long_opt)

    def _process_long_opt(self, rargs, values):
        arg = rargs.pop(0)

        # Value explicitly attached to arg?  Pretend it's the next
        # argument.
        if "=" in arg:
            (opt, next_arg) = arg.split("=", 1)
            rargs.insert(0, next_arg)
            had_explicit_value = True
        else:
            opt = arg
            had_explicit_value = False

        opt = self._match_long_opt(opt)
        option = self._long_opt[opt]
        if option.takes_value():
            nargs = option.nargs
            if len(rargs) < nargs:
                self.error(ngettext(
                    "%(option)s option requires %(number)d argument",
                    "%(option)s option requires %(number)d arguments",
                    nargs) % {"option": opt, "number": nargs})
            elif nargs == 1:
                value = rargs.pop(0)
            else:
                value = tuple(rargs[0:nargs])
                del rargs[0:nargs]

        elif had_explicit_value:
            self.error(_("%s option does not take a value") % opt)

        else:
            value = None

        option.process(opt, value, values, self)

    def _process_short_opts(self, rargs, values):
        arg = rargs.pop(0)
        stop = False
        i = 1
        for ch in arg[1:]:
            opt = "-" + ch
            option = self._short_opt.get(opt)
            i += 1                      # we have consumed a character

            if not option:
                raise BadOptionError(opt)
            if option.takes_value():
                # Any characters left in arg?  Pretend they're the
                # next arg, and stop consuming characters of arg.
                if i < len(arg):
                    rargs.insert(0, arg[i:])
                    stop = True

                nargs = option.nargs
                if len(rargs) < nargs:
                    self.error(ngettext(
                        "%(option)s option requires %(number)d argument",
                        "%(option)s option requires %(number)d arguments",
                        nargs) % {"option": opt, "number": nargs})
                elif nargs == 1:
                    value = rargs.pop(0)
                else:
                    value = tuple(rargs[0:nargs])
                    del rargs[0:nargs]

            else:                       # option doesn't take a value
                value = None

            option.process(opt, value, values, self)

            if stop:
                break


    # -- Feedback methods ----------------------------------------------

    def get_prog_name(self):
        if self.prog is None:
            return os.path.basename(sys.argv[0])
        else:
            return self.prog

    def expand_prog_name(self, s):
        return s.replace("%prog", self.get_prog_name())

    def get_description(self):
        return self.expand_prog_name(self.description)

    def exit(self, status=0, msg=None):
        if msg:
            sys.stderr.write(msg)
        sys.exit(status)

    def error(self, msg):
        """error(msg : string)

        Print a usage message incorporating 'msg' to stderr and exit.
        If you override this in a subclass, it should not return -- it
        should either exit or raise an exception.
        """
        self.print_usage(sys.stderr)
        self.exit(2, "%s: error: %s\n" % (self.get_prog_name(), msg))

    def get_usage(self):
        if self.usage:
            return self.formatter.format_usage(
                self.expand_prog_name(self.usage))
        else:
            return ""

    def print_usage(self, file=None):
        """print_usage(file : file = stdout)

        Print the usage message for the current program (self.usage) to
        'file' (default stdout).  Any occurrence of the string "%prog" in
        self.usage is replaced with the name of the current program
        (basename of sys.argv[0]).  Does nothing if self.usage is empty
        or not defined.
        """
        if self.usage:
            print(self.get_usage(), file=file)

    def get_version(self):
        if self.version:
            return self.expand_prog_name(self.version)
        else:
            return ""

    def print_version(self, file=None):
        """print_version(file : file = stdout)

        Print the version message for this program (self.version) to
        'file' (default stdout).  As with print_usage(), any occurrence
        of "%prog" in self.version is replaced by the current program's
        name.  Does nothing if self.version is empty or undefined.
        """
        if self.version:
            print(self.get_version(), file=file)

    def format_option_help(self, formatter=None):
        if formatter is None:
            formatter = self.formatter
        formatter.store_option_strings(self)
        result = []
        result.append(formatter.format_heading(_("Options")))
        formatter.indent()
        if self.option_list:
            result.append(OptionContainer.format_option_help(self, formatter))
            result.append("\n")
        for group in self.option_groups:
            result.append(group.format_help(formatter))
            result.append("\n")
        formatter.dedent()
        # Drop the last "\n", or the header if no options or option groups:
        return "".join(result[:-1])

    def format_epilog(self, formatter):
        return formatter.format_epilog(self.epilog)

    def format_help(self, formatter=None):
        if formatter is None:
            formatter = self.formatter
        result = []
        if self.usage:
            result.append(self.get_usage() + "\n")
        if self.description:
            result.append(self.format_description(formatter) + "\n")
        result.append(self.format_option_help(formatter))
        result.append(self.format_epilog(formatter))
        return "".join(result)

    def print_help(self, file=None):
        """print_help(file : file = stdout)

        Print an extended help message, listing all options and any
        help text provided with them, to 'file' (default stdout).
        """
        if file is None:
            file = sys.stdout
        file.write(self.format_help())

# class OptionParser


def _match_abbrev(s, wordmap):
    """_match_abbrev(s : string, wordmap : {string : Option}) -> string

    Return the string key in 'wordmap' for which 's' is an unambiguous
    abbreviation.  If 's' is found to be ambiguous or doesn't match any of
    'words', raise BadOptionError.
    """
    # Is there an exact match?
    if s in wordmap:
        return s
    else:
        # Isolate all words with s as a prefix.
        possibilities = [word for word in wordmap.keys()
                         if word.startswith(s)]
        # No exact match, so there had better be just one possibility.
        if len(possibilities) == 1:
            return possibilities[0]
        elif not possibilities:
            raise BadOptionError(s)
        else:
            # More than one possible completion: ambiguous prefix.
            possibilities.sort()
            raise AmbiguousOptionError(s, possibilities)


# Some day, there might be many Option classes.  As of Optik 1.3, the
# preferred way to instantiate Options is indirectly, via make_option(),
# which will become a factory function when there are many Option
# classes.
make_option = Option
```
