## Supplementary software v0.2.1 for "Virtual control arms for paediatric myopia trials: external validation of axial-elongation models": os.py

```
r"""OS routines for NT or Posix depending on what system we're on.

This exports:
  - all functions from posix or nt, e.g. unlink, stat, etc.
  - os.path is either posixpath or ntpath
  - os.name is either 'posix' or 'nt'
  - os.curdir is a string representing the current directory (always '.')
  - os.pardir is a string representing the parent directory (always '..')
  - os.sep is the (or a most common) pathname separator ('/' or '\\')
  - os.extsep is the extension separator (always '.')
  - os.altsep is the alternate pathname separator (None or '/')
  - os.pathsep is the component separator used in $PATH etc
  - os.linesep is the line separator in text files ('\r' or '\n' or '\r\n')
  - os.defpath is the default search path for executables
  - os.devnull is the file path of the null device ('/dev/null', etc.)

Programs that import and use 'os' stand a better chance of being
portable between different platforms.  Of course, they must then
only use functions that are defined by all platforms (e.g., unlink
and opendir), and leave all pathname manipulation to os.path
(e.g., split and join).
"""

#'
import abc
import sys
import stat as st

from _collections_abc import _check_methods

GenericAlias = type(list[int])

_names = sys.builtin_module_names

# Note:  more names are added to __all__ later.
__all__ = ["altsep", "curdir", "pardir", "sep", "pathsep", "linesep",
           "defpath", "name", "path", "devnull", "SEEK_SET", "SEEK_CUR",
           "SEEK_END", "fsencode", "fsdecode", "get_exec_path", "fdopen",
           "extsep"]

def _exists(name):
    return name in globals()

def _get_exports_list(module):
    try:
        return list(module.__all__)
    except AttributeError:
        return [n for n in dir(module) if n[0] != '_']

# Any new dependencies of the os module and/or changes in path separator
# requires updating importlib as well.
if 'posix' in _names:
    name = 'posix'
    linesep = '\n'
    from posix import *
    try:
        from posix import _exit
        __all__.append('_exit')
    except ImportError:
        pass
    import posixpath as path

    try:
        from posix import _have_functions
    except ImportError:
        pass

    import posix
    __all__.extend(_get_exports_list(posix))
    del posix

elif 'nt' in _names:
    name = 'nt'
    linesep = '\r\n'
    from nt import *
    try:
        from nt import _exit
        __all__.append('_exit')
    except ImportError:
        pass
    import ntpath as path

    import nt
    __all__.extend(_get_exports_list(nt))
    del nt

    try:
        from nt import _have_functions
    except ImportError:
        pass

else:
    raise ImportError('no os specific module found')

sys.modules['os.path'] = path
from os.path import (curdir, pardir, sep, pathsep, defpath, extsep, altsep,
    devnull)

del _names


if _exists("_have_functions"):
    _globals = globals()
    def _add(str, fn):
        if (fn in _globals) and (str in _have_functions):
            _set.add(_globals[fn])

    _set = set()
    _add("HAVE_FACCESSAT",  "access")
    _add("HAVE_FCHMODAT",   "chmod")
    _add("HAVE_FCHOWNAT",   "chown")
    _add("HAVE_FSTATAT",    "stat")
    _add("HAVE_FUTIMESAT",  "utime")
    _add("HAVE_LINKAT",     "link")
    _add("HAVE_MKDIRAT",    "mkdir")
    _add("HAVE_MKFIFOAT",   "mkfifo")
    _add("HAVE_MKNODAT",    "mknod")
    _add("HAVE_OPENAT",     "open")
    _add("HAVE_READLINKAT", "readlink")
    _add("HAVE_RENAMEAT",   "rename")
    _add("HAVE_SYMLINKAT",  "symlink")
    _add("HAVE_UNLINKAT",   "unlink")
    _add("HAVE_UNLINKAT",   "rmdir")
    _add("HAVE_UTIMENSAT",  "utime")
    supports_dir_fd = _set

    _set = set()
    _add("HAVE_FACCESSAT",  "access")
    supports_effective_ids = _set

    _set = set()
    _add("HAVE_FCHDIR",     "chdir")
    _add("HAVE_FCHMOD",     "chmod")
    _add("MS_WINDOWS",      "chmod")
    _add("HAVE_FCHOWN",     "chown")
    _add("HAVE_FDOPENDIR",  "listdir")
    _add("HAVE_FDOPENDIR",  "scandir")
    _add("HAVE_FEXECVE",    "execve")
    _set.add(stat) # fstat always works
    _add("HAVE_FTRUNCATE",  "truncate")
    _add("HAVE_FUTIMENS",   "utime")
    _add("HAVE_FUTIMES",    "utime")
    _add("HAVE_FPATHCONF",  "pathconf")
    if _exists("statvfs") and _exists("fstatvfs"): # mac os x10.3
        _add("HAVE_FSTATVFS", "statvfs")
    supports_fd = _set

    _set = set()
    _add("HAVE_FACCESSAT",  "access")
    # Some platforms don't support lchmod().  Often the function exists
    # anyway, as a stub that always returns ENOSUP or perhaps EOPNOTSUPP.
    # (No, I don't know why that's a good design.)  ./configure will detect
    # this and reject it--so HAVE_LCHMOD still won't be defined on such
    # platforms.  This is Very Helpful.
    #
    # However, sometimes platforms without a working lchmod() *do* have
    # fchmodat().  (Examples: Linux kernel 3.2 with glibc 2.15,
    # OpenIndiana 3.x.)  And fchmodat() has a flag that theoretically makes
    # it behave like lchmod().  So in theory it would be a suitable
    # replacement for lchmod().  But when lchmod() doesn't work, fchmodat()'s
    # flag doesn't work *either*.  Sadly ./configure isn't sophisticated
    # enough to detect this condition--it only determines whether or not
    # fchmodat() minimally works.
    #
    # Therefore we simply ignore fchmodat() when deciding whether or not
    # os.chmod supports follow_symlinks.  Just checking lchmod() is
    # sufficient.  After all--if you have a working fchmodat(), your
    # lchmod() almost certainly works too.
    #
    # _add("HAVE_FCHMODAT",   "chmod")
    _add("HAVE_FCHOWNAT",   "chown")
    _add("HAVE_FSTATAT",    "stat")
    _add("HAVE_LCHFLAGS",   "chflags")
    _add("HAVE_LCHMOD",     "chmod")
    _add("MS_WINDOWS",      "chmod")
    if _exists("lchown"): # mac os x10.3
        _add("HAVE_LCHOWN", "chown")
    _add("HAVE_LINKAT",     "link")
    _add("HAVE_LUTIMES",    "utime")
    _add("HAVE_LSTAT",      "stat")
    _add("HAVE_FSTATAT",    "stat")
    _add("HAVE_UTIMENSAT",  "utime")
    _add("MS_WINDOWS",      "stat")
    supports_follow_symlinks = _set

    del _set
    del _have_functions
    del _globals
    del _add


# Python uses fixed values for the SEEK_ constants; they are mapped
# to native constants if necessary in posixmodule.c
# Other possible SEEK values are directly imported from posixmodule.c
SEEK_SET = 0
SEEK_CUR = 1
SEEK_END = 2

# Super directory utilities.
# (Inspired by Eric Raymond; the doc strings are mostly his)

def makedirs(name, mode=0o777, exist_ok=False):
    """makedirs(name [, mode=0o777][, exist_ok=False])

    Super-mkdir; create a leaf directory and all intermediate ones.  Works like
    mkdir, except that any intermediate path segment (not just the rightmost)
    will be created if it does not exist. If the target directory already
    exists, raise an OSError if exist_ok is False. Otherwise no exception is
    raised.  This is recursive.

    """
    head, tail = path.split(name)
    if not tail:
        head, tail = path.split(head)
    if head and tail and not path.exists(head):
        try:
            makedirs(head, exist_ok=exist_ok)
        except FileExistsError:
            # Defeats race condition when another thread created the path
            pass
        cdir = curdir
        if isinstance(tail, bytes):
            cdir = bytes(curdir, 'ASCII')
        if tail == cdir:           # xxx/newdir/. exists if xxx/newdir exists
            return
    try:
        mkdir(name, mode)
    except OSError:
        # Cannot rely on checking for EEXIST, since the operating system
        # could give priority to other errors like EACCES or EROFS
        if not exist_ok or not path.isdir(name):
            raise

def removedirs(name):
    """removedirs(name)

    Super-rmdir; remove a leaf directory and all empty intermediate
    ones.  Works like rmdir except that, if the leaf directory is
    successfully removed, directories corresponding to rightmost path
    segments will be pruned away until either the whole path is
    consumed or an error occurs.  Errors during this latter phase are
    ignored -- they generally mean that a directory was not empty.

    """
    rmdir(name)
    head, tail = path.split(name)
    if not tail:
        head, tail = path.split(head)
    while head and tail:
        try:
            rmdir(head)
        except OSError:
            break
        head, tail = path.split(head)

def renames(old, new):
    """renames(old, new)

    Super-rename; create directories as necessary and delete any left
    empty.  Works like rename, except creation of any intermediate
    directories needed to make the new pathname good is attempted
    first.  After the rename, directories corresponding to rightmost
    path segments of the old name will be pruned until either the
    whole path is consumed or a nonempty directory is found.

    Note: this function can fail with the new directory structure made
    if you lack permissions needed to unlink the leaf directory or
    file.

    """
    head, tail = path.split(new)
    if head and tail and not path.exists(head):
        makedirs(head)
    rename(old, new)
    head, tail = path.split(old)
    if head and tail:
        try:
            removedirs(head)
        except OSError:
            pass

__all__.extend(["makedirs", "removedirs", "renames"])

# Private sentinel that makes walk() classify all symlinks and junctions as
# regular files.
_walk_symlinks_as_files = object()

def walk(top, topdown=True, onerror=None, followlinks=False):
    """Directory tree generator.

    For each directory in the directory tree rooted at top (including top
    itself, but excluding '.' and '..'), yields a 3-tuple

        dirpath, dirnames, filenames

    dirpath is a string, the path to the directory.  dirnames is a list of
    the names of the subdirectories in dirpath (including symlinks to directories,
    and excluding '.' and '..').
    filenames is a list of the names of the non-directory files in dirpath.
    Note that the names in the lists are just names, with no path components.
    To get a full path (which begins with top) to a file or directory in
    dirpath, do os.path.join(dirpath, name).

    If optional arg 'topdown' is true or not specified, the triple for a
    directory is generated before the triples for any of its subdirectories
    (directories are generated top down).  If topdown is false, the triple
    for a directory is generated after the triples for all of its
    subdirectories (directories are generated bottom up).

    When topdown is true, the caller can modify the dirnames list in-place
    (e.g., via del or slice assignment), and walk will only recurse into the
    subdirectories whose names remain in dirnames; this can be used to prune the
    search, or to impose a specific order of visiting.  Modifying dirnames when
    topdown is false has no effect on the behavior of os.walk(), since the
    directories in dirnames have already been generated by the time dirnames
    itself is generated. No matter the value of topdown, the list of
    subdirectories is retrieved before the tuples for the directory and its
    subdirectories are generated.

    By default errors from the os.scandir() call are ignored.  If
    optional arg 'onerror' is specified, it should be a function; it
    will be called with one argument, an OSError instance.  It can
    report the error to continue with the walk, or raise the exception
    to abort the walk.  Note that the filename is available as the
    filename attribute of the exception object.

    By default, os.walk does not follow symbolic links to subdirectories on
    systems that support them.  In order to get this functionality, set the
    optional argument 'followlinks' to true.

    Caution:  if you pass a relative pathname for top, don't change the
    current working directory between resumptions of walk.  walk never
    changes the current directory, and assumes that the client doesn't
    either.

    Example:

    import os
    from os.path import join, getsize
    for root, dirs, files in os.walk('python/Lib/email'):
        print(root, "consumes ")
        print(sum(getsize(join(root, name)) for name in files), end=" ")
        print("bytes in", len(files), "non-directory files")
        if 'CVS' in dirs:
            dirs.remove('CVS')  # don't visit CVS directories

    """
    sys.audit("os.walk", top, topdown, onerror, followlinks)

    stack = [fspath(top)]
    islink, join = path.islink, path.join
    while stack:
        top = stack.pop()
        if isinstance(top, tuple):
            yield top
            continue

        dirs = []
        nondirs = []
        walk_dirs = []

        # We may not have read permission for top, in which case we can't
        # get a list of the files the directory contains.
        # We suppress the exception here, rather than blow up for a
        # minor reason when (say) a thousand readable directories are still
        # left to visit.
        try:
            scandir_it = scandir(top)
        except OSError as error:
            if onerror is not None:
                onerror(error)
            continue

        cont = False
        with scandir_it:
            while True:
                try:
                    try:
                        entry = next(scandir_it)
                    except StopIteration:
                        break
                except OSError as error:
                    if onerror is not None:
                        onerror(error)
                    cont = True
                    break

                try:
                    if followlinks is _walk_symlinks_as_files:
                        is_dir = entry.is_dir(follow_symlinks=False) and not entry.is_junction()
                    else:
                        is_dir = entry.is_dir()
                except OSError:
                    # If is_dir() raises an OSError, consider the entry not to
                    # be a directory, same behaviour as os.path.isdir().
                    is_dir = False

                if is_dir:
                    dirs.append(entry.name)
                else:
                    nondirs.append(entry.name)

                if not topdown and is_dir:
                    # Bottom-up: traverse into sub-directory, but exclude
                    # symlinks to directories if followlinks is False
                    if followlinks:
                        walk_into = True
                    else:
                        try:
                            is_symlink = entry.is_symlink()
                        except OSError:
                            # If is_symlink() raises an OSError, consider the
                            # entry not to be a symbolic link, same behaviour
                            # as os.path.islink().
                            is_symlink = False
                        walk_into = not is_symlink

                    if walk_into:
                        walk_dirs.append(entry.path)
        if cont:
            continue

        if topdown:
            # Yield before sub-directory traversal if going top down
            yield top, dirs, nondirs
            # Traverse into sub-directories
            for dirname in reversed(dirs):
                new_path = join(top, dirname)
                # bpo-23605: os.path.islink() is used instead of caching
                # entry.is_symlink() result during the loop on os.scandir() because
                # the caller can replace the directory entry during the "yield"
                # above.
                if followlinks or not islink(new_path):
                    stack.append(new_path)
        else:
            # Yield after sub-directory traversal if going bottom up
            stack.append((top, dirs, nondirs))
            # Traverse into sub-directories
            for new_path in reversed(walk_dirs):
                stack.append(new_path)

__all__.append("walk")

if {open, stat} <= supports_dir_fd and {scandir, stat} <= supports_fd:

    def fwalk(top=".", topdown=True, onerror=None, *, follow_symlinks=False, dir_fd=None):
        """Directory tree generator.

        This behaves exactly like walk(), except that it yields a 4-tuple

            dirpath, dirnames, filenames, dirfd

        `dirpath`, `dirnames` and `filenames` are identical to walk() output,
        and `dirfd` is a file descriptor referring to the directory `dirpath`.

        The advantage of fwalk() over walk() is that it's safe against symlink
        races (when follow_symlinks is False).

        If dir_fd is not None, it should be a file descriptor open to a directory,
          and top should be relative; top will then be relative to that directory.
          (dir_fd is always supported for fwalk.)

        Caution:
        Since fwalk() yields file descriptors, those are only valid until the
        next iteration step, so you should dup() them if you want to keep them
        for a longer period.

        Example:

        import os
        for root, dirs, files, rootfd in os.fwalk('python/Lib/email'):
            print(root, "consumes", end="")
            print(sum(os.stat(name, dir_fd=rootfd).st_size for name in files),
                  end="")
            print("bytes in", len(files), "non-directory files")
            if 'CVS' in dirs:
                dirs.remove('CVS')  # don't visit CVS directories
        """
        sys.audit("os.fwalk", top, topdown, onerror, follow_symlinks, dir_fd)
        top = fspath(top)
        stack = [(_fwalk_walk, (True, dir_fd, top, top, None))]
        isbytes = isinstance(top, bytes)
        try:
            while stack:
                yield from _fwalk(stack, isbytes, topdown, onerror, follow_symlinks)
        finally:
            # Close any file descriptors still on the stack.
            while stack:
                action, value = stack.pop()
                if action == _fwalk_close:
                    close(value)

    # Each item in the _fwalk() stack is a pair (action, args).
    _fwalk_walk = 0  # args: (isroot, dirfd, toppath, topname, entry)
    _fwalk_yield = 1  # args: (toppath, dirnames, filenames, topfd)
    _fwalk_close = 2  # args: dirfd

    def _fwalk(stack, isbytes, topdown, onerror, follow_symlinks):
        # Note: This uses O(depth of the directory tree) file descriptors: if
        # necessary, it can be adapted to only require O(1) FDs, see issue
        # #13734.

        action, value = stack.pop()
        if action == _fwalk_close:
            close(value)
            return
        elif action == _fwalk_yield:
            yield value
            return
        assert action == _fwalk_walk
        isroot, dirfd, toppath, topname, entry = value
        try:
            if not follow_symlinks:
                # Note: To guard against symlink races, we use the standard
                # lstat()/open()/fstat() trick.
                if entry is None:
                    orig_st = stat(topname, follow_symlinks=False, dir_fd=dirfd)
                else:
                    orig_st = entry.stat(follow_symlinks=False)
            topfd = open(topname, O_RDONLY | O_NONBLOCK, dir_fd=dirfd)
        except OSError as err:
            if isroot:
                raise
            if onerror is not None:
                onerror(err)
            return
        stack.append((_fwalk_close, topfd))
        if not follow_symlinks:
            if isroot and not st.S_ISDIR(orig_st.st_mode):
                return
            if not path.samestat(orig_st, stat(topfd)):
                return

        scandir_it = scandir(topfd)
        dirs = []
        nondirs = []
        entries = None if topdown or follow_symlinks else []
        for entry in scandir_it:
            name = entry.name
            if isbytes:
                name = fsencode(name)
            try:
                if entry.is_dir():
                    dirs.append(name)
                    if entries is not None:
                        entries.append(entry)
                else:
                    nondirs.append(name)
            except OSError:
                try:
                    # Add dangling symlinks, ignore disappeared files
                    if entry.is_symlink():
                        nondirs.append(name)
                except OSError:
                    pass

        if topdown:
            yield toppath, dirs, nondirs, topfd
        else:
            stack.append((_fwalk_yield, (toppath, dirs, nondirs, topfd)))

        toppath = path.join(toppath, toppath[:0])  # Add trailing slash.
        if entries is None:
            stack.extend(
                (_fwalk_walk, (False, topfd, toppath + name, name, None))
                for name in dirs[::-1])
        else:
            stack.extend(
                (_fwalk_walk, (False, topfd, toppath + name, name, entry))
                for name, entry in zip(dirs[::-1], entries[::-1]))

    __all__.append("fwalk")

def execl(file, *args):
    """execl(file, *args)

    Execute the executable file with argument list args, replacing the
    current process. """
    execv(file, args)

def execle(file, *args):
    """execle(file, *args, env)

    Execute the executable file with argument list args and
    environment env, replacing the current process. """
    env = args[-1]
    execve(file, args[:-1], env)

def execlp(file, *args):
    """execlp(file, *args)

    Execute the executable file (which is searched for along $PATH)
    with argument list args, replacing the current process. """
    execvp(file, args)

def execlpe(file, *args):
    """execlpe(file, *args, env)

    Execute the executable file (which is searched for along $PATH)
    with argument list args and environment env, replacing the current
    process. """
    env = args[-1]
    execvpe(file, args[:-1], env)

def execvp(file, args):
    """execvp(file, args)

    Execute the executable file (which is searched for along $PATH)
    with argument list args, replacing the current process.
    args may be a list or tuple of strings. """
    _execvpe(file, args)

def execvpe(file, args, env):
    """execvpe(file, args, env)

    Execute the executable file (which is searched for along $PATH)
    with argument list args and environment env, replacing the
    current process.
    args may be a list or tuple of strings. """
    _execvpe(file, args, env)

__all__.extend(["execl","execle","execlp","execlpe","execvp","execvpe"])

def _execvpe(file, args, env=None):
    if env is not None:
        exec_func = execve
        argrest = (args, env)
    else:
        exec_func = execv
        argrest = (args,)
        env = environ

    if path.dirname(file):
        exec_func(file, *argrest)
        return
    saved_exc = None
    path_list = get_exec_path(env)
    if name != 'nt':
        file = fsencode(file)
        path_list = map(fsencode, path_list)
    for dir in path_list:
        fullname = path.join(dir, file)
        try:
            exec_func(fullname, *argrest)
        except (FileNotFoundError, NotADirectoryError) as e:
            last_exc = e
        except OSError as e:
            last_exc = e
            if saved_exc is None:
                saved_exc = e
    if saved_exc is not None:
        raise saved_exc
    raise last_exc


def get_exec_path(env=None):
    """Returns the sequence of directories that will be searched for the
    named executable (similar to a shell) when launching a process.

    *env* must be an environment variable dict or None.  If *env* is None,
    os.environ will be used.
    """
    # Use a local import instead of a global import to limit the number of
    # modules loaded at startup: the os module is always loaded at startup by
    # Python. It may also avoid a bootstrap issue.
    import warnings

    if env is None:
        env = environ

    # {b'PATH': ...}.get('PATH') and {'PATH': ...}.get(b'PATH') emit a
    # BytesWarning when using python -b or python -bb: ignore the warning
    with warnings.catch_warnings():
        warnings.simplefilter("ignore", BytesWarning)

        try:
            path_list = env.get('PATH')
        except TypeError:
            path_list = None

        if supports_bytes_environ:
            try:
                path_listb = env[b'PATH']
            except (KeyError, TypeError):
                pass
            else:
                if path_list is not None:
                    raise ValueError(
                        "env cannot contain 'PATH' and b'PATH' keys")
                path_list = path_listb

            if path_list is not None and isinstance(path_list, bytes):
                path_list = fsdecode(path_list)

    if path_list is None:
        path_list = defpath
    return path_list.split(pathsep)


# Change environ to automatically call putenv() and unsetenv()
from _collections_abc import MutableMapping, Mapping

class _Environ(MutableMapping):
    def __init__(self, data, encodekey, decodekey, encodevalue, decodevalue):
        self.encodekey = encodekey
        self.decodekey = decodekey
        self.encodevalue = encodevalue
        self.decodevalue = decodevalue
        self._data = data

    def __getitem__(self, key):
        try:
            value = self._data[self.encodekey(key)]
        except KeyError:
            # raise KeyError with the original key value
            raise KeyError(key) from None
        return self.decodevalue(value)

    def __setitem__(self, key, value):
        key = self.encodekey(key)
        value = self.encodevalue(value)
        putenv(key, value)
        self._data[key] = value

    def __delitem__(self, key):
        encodedkey = self.encodekey(key)
        unsetenv(encodedkey)
        try:
            del self._data[encodedkey]
        except KeyError:
            # raise KeyError with the original key value
            raise KeyError(key) from None

    def __iter__(self):
        # list() from dict object is an atomic operation
        keys = list(self._data)
        for key in keys:
            yield self.decodekey(key)

    def __len__(self):
        return len(self._data)

    def __repr__(self):
        formatted_items = ", ".join(
            f"{self.decodekey(key)!r}: {self.decodevalue(value)!r}"
            for key, value in self._data.items()
        )
        return f"environ({{{formatted_items}}})"

    def copy(self):
        return dict(self)

    def setdefault(self, key, value):
        if key not in self:
            self[key] = value
        return self[key]

    def __ior__(self, other):
        self.update(other)
        return self

    def __or__(self, other):
        if not isinstance(other, Mapping):
            return NotImplemented
        new = dict(self)
        new.update(other)
        return new

    def __ror__(self, other):
        if not isinstance(other, Mapping):
            return NotImplemented
        new = dict(other)
        new.update(self)
        return new

def _createenviron():
    if name == 'nt':
        # Where Env Var Names Must Be UPPERCASE
        def check_str(value):
            if not isinstance(value, str):
                raise TypeError("str expected, not %s" % type(value).__name__)
            return value
        encode = check_str
        decode = str
        def encodekey(key):
            return encode(key).upper()
        data = {}
        for key, value in environ.items():
            data[encodekey(key)] = value
    else:
        # Where Env Var Names Can Be Mixed Case
        encoding = sys.getfilesystemencoding()
        def encode(value):
            if not isinstance(value, str):
                raise TypeError("str expected, not %s" % type(value).__name__)
            return value.encode(encoding, 'surrogateescape')
        def decode(value):
            return value.decode(encoding, 'surrogateescape')
        encodekey = encode
        data = environ
    return _Environ(data,
        encodekey, decode,
        encode, decode)

# unicode environ
environ = _createenviron()
del _createenviron


def getenv(key, default=None):
    """Get an environment variable, return None if it doesn't exist.
    The optional second argument can specify an alternate default.
    key, default and the result are str."""
    return environ.get(key, default)

supports_bytes_environ = (name != 'nt')
__all__.extend(("getenv", "supports_bytes_environ"))

if supports_bytes_environ:
    def _check_bytes(value):
        if not isinstance(value, bytes):
            raise TypeError("bytes expected, not %s" % type(value).__name__)
        return value

    # bytes environ
    environb = _Environ(environ._data,
        _check_bytes, bytes,
        _check_bytes, bytes)
    del _check_bytes

    def getenvb(key, default=None):
        """Get an environment variable, return None if it doesn't exist.
        The optional second argument can specify an alternate default.
        key, default and the result are bytes."""
        return environb.get(key, default)

    __all__.extend(("environb", "getenvb"))

def _fscodec():
    encoding = sys.getfilesystemencoding()
    errors = sys.getfilesystemencodeerrors()

    def fsencode(filename):
        """Encode filename (an os.PathLike, bytes, or str) to the filesystem
        encoding with 'surrogateescape' error handler, return bytes unchanged.
        On Windows, use 'strict' error handler if the file system encoding is
        'mbcs' (which is the default encoding).
        """
        filename = fspath(filename)  # Does type-checking of `filename`.
        if isinstance(filename, str):
            return filename.encode(encoding, errors)
        else:
            return filename

    def fsdecode(filename):
        """Decode filename (an os.PathLike, bytes, or str) from the filesystem
        encoding with 'surrogateescape' error handler, return str unchanged. On
        Windows, use 'strict' error handler if the file system encoding is
        'mbcs' (which is the default encoding).
        """
        filename = fspath(filename)  # Does type-checking of `filename`.
        if isinstance(filename, bytes):
            return filename.decode(encoding, errors)
        else:
            return filename

    return fsencode, fsdecode

fsencode, fsdecode = _fscodec()
del _fscodec

# Supply spawn*() (probably only for Unix)
if _exists("fork") and not _exists("spawnv") and _exists("execv"):

    P_WAIT = 0
    P_NOWAIT = P_NOWAITO = 1

    __all__.extend(["P_WAIT", "P_NOWAIT", "P_NOWAITO"])

    # XXX Should we support P_DETACH?  I suppose it could fork()**2
    # and close the std I/O streams.  Also, P_OVERLAY is the same
    # as execv*()?

    def _spawnvef(mode, file, args, env, func):
        # Internal helper; func is the exec*() function to use
        if not isinstance(args, (tuple, list)):
            raise TypeError('argv must be a tuple or a list')
        if not args or not args[0]:
            raise ValueError('argv first element cannot be empty')
        pid = fork()
        if not pid:
            # Child
            try:
                if env is None:
                    func(file, args)
                else:
                    func(file, args, env)
            except:
                _exit(127)
        else:
            # Parent
            if mode == P_NOWAIT:
                return pid # Caller is responsible for waiting!
            while 1:
                wpid, sts = waitpid(pid, 0)
                if WIFSTOPPED(sts):
                    continue

                return waitstatus_to_exitcode(sts)

    def spawnv(mode, file, args):
        """spawnv(mode, file, args) -> integer

Execute file with arguments from args in a subprocess.
If mode == P_NOWAIT return the pid of the process.
If mode == P_WAIT return the process's exit code if it exits normally;
otherwise return -SIG, where SIG is the signal that killed it. """
        return _spawnvef(mode, file, args, None, execv)

    def spawnve(mode, file, args, env):
        """spawnve(mode, file, args, env) -> integer

Execute file with arguments from args in a subprocess with the
specified environment.
If mode == P_NOWAIT return the pid of the process.
If mode == P_WAIT return the process's exit code if it exits normally;
otherwise return -SIG, where SIG is the signal that killed it. """
        return _spawnvef(mode, file, args, env, execve)

    # Note: spawnvp[e] isn't currently supported on Windows

    def spawnvp(mode, file, args):
        """spawnvp(mode, file, args) -> integer

Execute file (which is looked for along $PATH) with arguments from
args in a subprocess.
If mode == P_NOWAIT return the pid of the process.
If mode == P_WAIT return the process's exit code if it exits normally;
otherwise return -SIG, where SIG is the signal that killed it. """
        return _spawnvef(mode, file, args, None, execvp)

    def spawnvpe(mode, file, args, env):
        """spawnvpe(mode, file, args, env) -> integer

Execute file (which is looked for along $PATH) with arguments from
args in a subprocess with the supplied environment.
If mode == P_NOWAIT return the pid of the process.
If mode == P_WAIT return the process's exit code if it exits normally;
otherwise return -SIG, where SIG is the signal that killed it. """
        return _spawnvef(mode, file, args, env, execvpe)


    __all__.extend(["spawnv", "spawnve", "spawnvp", "spawnvpe"])


if _exists("spawnv"):
    # These aren't supplied by the basic Windows code
    # but can be easily implemented in Python

    def spawnl(mode, file, *args):
        """spawnl(mode, file, *args) -> integer

Execute file with arguments from args in a subprocess.
If mode == P_NOWAIT return the pid of the process.
If mode == P_WAIT return the process's exit code if it exits normally;
otherwise return -SIG, where SIG is the signal that killed it. """
        return spawnv(mode, file, args)

    def spawnle(mode, file, *args):
        """spawnle(mode, file, *args, env) -> integer

Execute file with arguments from args in a subprocess with the
supplied environment.
If mode == P_NOWAIT return the pid of the process.
If mode == P_WAIT return the process's exit code if it exits normally;
otherwise return -SIG, where SIG is the signal that killed it. """
        env = args[-1]
        return spawnve(mode, file, args[:-1], env)


    __all__.extend(["spawnl", "spawnle"])


if _exists("spawnvp"):
    # At the moment, Windows doesn't implement spawnvp[e],
    # so it won't have spawnlp[e] either.
    def spawnlp(mode, file, *args):
        """spawnlp(mode, file, *args) -> integer

Execute file (which is looked for along $PATH) with arguments from
args in a subprocess with the supplied environment.
If mode == P_NOWAIT return the pid of the process.
If mode == P_WAIT return the process's exit code if it exits normally;
otherwise return -SIG, where SIG is the signal that killed it. """
        return spawnvp(mode, file, args)

    def spawnlpe(mode, file, *args):
        """spawnlpe(mode, file, *args, env) -> integer

Execute file (which is looked for along $PATH) with arguments from
args in a subprocess with the supplied environment.
If mode == P_NOWAIT return the pid of the process.
If mode == P_WAIT return the process's exit code if it exits normally;
otherwise return -SIG, where SIG is the signal that killed it. """
        env = args[-1]
        return spawnvpe(mode, file, args[:-1], env)


    __all__.extend(["spawnlp", "spawnlpe"])

# VxWorks has no user space shell provided. As a result, running
# command in a shell can't be supported.
if sys.platform != 'vxworks':
    # Supply os.popen()
    def popen(cmd, mode="r", buffering=-1):
        if not isinstance(cmd, str):
            raise TypeError("invalid cmd type (%s, expected string)" % type(cmd))
        if mode not in ("r", "w"):
            raise ValueError("invalid mode %r" % mode)
        if buffering == 0 or buffering is None:
            raise ValueError("popen() does not support unbuffered streams")
        import subprocess
        if mode == "r":
            proc = subprocess.Popen(cmd,
                                    shell=True, text=True,
                                    stdout=subprocess.PIPE,
                                    bufsize=buffering)
            return _wrap_close(proc.stdout, proc)
        else:
            proc = subprocess.Popen(cmd,
                                    shell=True, text=True,
                                    stdin=subprocess.PIPE,
                                    bufsize=buffering)
            return _wrap_close(proc.stdin, proc)

    # Helper for popen() -- a proxy for a file whose close waits for the process
    class _wrap_close:
        def __init__(self, stream, proc):
            self._stream = stream
            self._proc = proc
        def close(self):
            self._stream.close()
            returncode = self._proc.wait()
            if returncode == 0:
                return None
            if name == 'nt':
                return returncode
            else:
                return returncode << 8  # Shift left to match old behavior
        def __enter__(self):
            return self
        def __exit__(self, *args):
            self.close()
        def __getattr__(self, name):
            return getattr(self._stream, name)
        def __iter__(self):
            return iter(self._stream)

    __all__.append("popen")

# Supply os.fdopen()
def fdopen(fd, mode="r", buffering=-1, encoding=None, *args, **kwargs):
    if not isinstance(fd, int):
        raise TypeError("invalid fd type (%s, expected integer)" % type(fd))
    import io
    if "b" not in mode:
        encoding = io.text_encoding(encoding)
    return io.open(fd, mode, buffering, encoding, *args, **kwargs)


# For testing purposes, make sure the function is available when the C
# implementation exists.
def _fspath(path):
    """Return the path representation of a path-like object.

    If str or bytes is passed in, it is returned unchanged. Otherwise the
    os.PathLike interface is used to get the path representation. If the
    path representation is not str or bytes, TypeError is raised. If the
    provided path is not str, bytes, or os.PathLike, TypeError is raised.
    """
    if isinstance(path, (str, bytes)):
        return path

    # Work from the object's type to match method resolution of other magic
    # methods.
    path_type = type(path)
    try:
        path_repr = path_type.__fspath__(path)
    except AttributeError:
        if hasattr(path_type, '__fspath__'):
            raise
        else:
            raise TypeError("expected str, bytes or os.PathLike object, "
                            "not " + path_type.__name__)
    except TypeError:
        if path_type.__fspath__ is None:
            raise TypeError("expected str, bytes or os.PathLike object, "
                            "not " + path_type.__name__) from None
        else:
            raise
    if isinstance(path_repr, (str, bytes)):
        return path_repr
    else:
        raise TypeError("expected {}.__fspath__() to return str or bytes, "
                        "not {}".format(path_type.__name__,
                                        type(path_repr).__name__))

# If there is no C implementation, make the pure Python version the
# implementation as transparently as possible.
if not _exists('fspath'):
    fspath = _fspath
    fspath.__name__ = "fspath"


class PathLike(abc.ABC):

    """Abstract base class for implementing the file system path protocol."""

    __slots__ = ()

    @abc.abstractmethod
    def __fspath__(self):
        """Return the file system path representation of the object."""
        raise NotImplementedError

    @classmethod
    def __subclasshook__(cls, subclass):
        if cls is PathLike:
            return _check_methods(subclass, '__fspath__')
        return NotImplemented

    __class_getitem__ = classmethod(GenericAlias)


if name == 'nt':
    class _AddedDllDirectory:
        def __init__(self, path, cookie, remove_dll_directory):
            self.path = path
            self._cookie = cookie
            self._remove_dll_directory = remove_dll_directory
        def close(self):
            self._remove_dll_directory(self._cookie)
            self.path = None
        def __enter__(self):
            return self
        def __exit__(self, *args):
            self.close()
        def __repr__(self):
            if self.path:
                return "<AddedDllDirectory({!r})>".format(self.path)
            return "<AddedDllDirectory()>"

    def add_dll_directory(path):
        """Add a path to the DLL search path.

        This search path is used when resolving dependencies for imported
        extension modules (the module itself is resolved through sys.path),
        and also by ctypes.

        Remove the directory by calling close() on the returned object or
        using it in a with statement.
        """
        import nt
        cookie = nt._add_dll_directory(path)
        return _AddedDllDirectory(
            path,
            cookie,
            nt._remove_dll_directory
        )


if _exists('sched_getaffinity') and sys._get_cpu_count_config() < 0:
    def process_cpu_count():
        """
        Get the number of CPUs of the current process.

        Return the number of logical CPUs usable by the calling thread of the
        current process. Return None if indeterminable.
        """
        return len(sched_getaffinity(0))
else:
    # Just an alias to cpu_count() (same docstring)
    process_cpu_count = cpu_count
```
