## Supplementary software v0.2.1 for "Virtual control arms for paediatric myopia trials: external validation of axial-elongation models": __init__.py

```
"""Object-oriented filesystem paths.

This module provides classes to represent abstract paths and concrete
paths with operations that have semantics appropriate for different
operating systems.
"""

from ._abc import *
from ._local import *

__all__ = (_abc.__all__ +
           _local.__all__)
```
