## Supplementary software v0.2.1 for "Virtual control arms for paediatric myopia trials: external validation of axial-elongation models": _abc.py

```
"""
Abstract base classes for rich path objects.

This module is published as a PyPI package called "pathlib-abc".

This module is also a *PRIVATE* part of the Python standard library, where
it's developed alongside pathlib. If it finds success and maturity as a PyPI
package, it could become a public part of the standard library.

Two base classes are defined here -- PurePathBase and PathBase -- that
resemble pathlib's PurePath and Path respectively.
"""

import functools
from glob import _Globber, _no_recurse_symlinks
from errno import ENOENT, ENOTDIR, EBADF, ELOOP, EINVAL
from stat import S_ISDIR, S_ISLNK, S_ISREG, S_ISSOCK, S_ISBLK, S_ISCHR, S_ISFIFO


__all__ = ["UnsupportedOperation"]

#
# Internals
#

_WINERROR_NOT_READY = 21  # drive exists but is not accessible
_WINERROR_INVALID_NAME = 123  # fix for bpo-35306
_WINERROR_CANT_RESOLVE_FILENAME = 1921  # broken symlink pointing to itself

# EBADF - guard against macOS `stat` throwing EBADF
_IGNORED_ERRNOS = (ENOENT, ENOTDIR, EBADF, ELOOP)

_IGNORED_WINERRORS = (
    _WINERROR_NOT_READY,
    _WINERROR_INVALID_NAME,
    _WINERROR_CANT_RESOLVE_FILENAME)

def _ignore_error(exception):
    return (getattr(exception, 'errno', None) in _IGNORED_ERRNOS or
            getattr(exception, 'winerror', None) in _IGNORED_WINERRORS)


@functools.cache
def _is_case_sensitive(parser):
    return parser.normcase('Aa') == 'Aa'


class UnsupportedOperation(NotImplementedError):
    """An exception that is raised when an unsupported operation is called on
    a path object.
    """
    pass


class ParserBase:
    """Base class for path parsers, which do low-level path manipulation.

    Path parsers provide a subset of the os.path API, specifically those
    functions needed to provide PurePathBase functionality. Each PurePathBase
    subclass references its path parser via a 'parser' class attribute.

    Every method in this base class raises an UnsupportedOperation exception.
    """

    @classmethod
    def _unsupported_msg(cls, attribute):
        return f"{cls.__name__}.{attribute} is unsupported"

    @property
    def sep(self):
        """The character used to separate path components."""
        raise UnsupportedOperation(self._unsupported_msg('sep'))

    def join(self, path, *paths):
        """Join path segments."""
        raise UnsupportedOperation(self._unsupported_msg('join()'))

    def split(self, path):
        """Split the path into a pair (head, tail), where *head* is everything
        before the final path separator, and *tail* is everything after.
        Either part may be empty.
        """
        raise UnsupportedOperation(self._unsupported_msg('split()'))

    def splitdrive(self, path):
        """Split the path into a 2-item tuple (drive, tail), where *drive* is
        a device name or mount point, and *tail* is everything after the
        drive. Either part may be empty."""
        raise UnsupportedOperation(self._unsupported_msg('splitdrive()'))

    def normcase(self, path):
        """Normalize the case of the path."""
        raise UnsupportedOperation(self._unsupported_msg('normcase()'))

    def isabs(self, path):
        """Returns whether the path is absolute, i.e. unaffected by the
        current directory or drive."""
        raise UnsupportedOperation(self._unsupported_msg('isabs()'))


class PurePathBase:
    """Base class for pure path objects.

    This class *does not* provide several magic methods that are defined in
    its subclass PurePath. They are: __fspath__, __bytes__, __reduce__,
    __hash__, __eq__, __lt__, __le__, __gt__, __ge__. Its initializer and path
    joining methods accept only strings, not os.PathLike objects more broadly.
    """

    __slots__ = (
        # The `_raw_path` slot store a joined string path. This is set in the
        # `__init__()` method.
        '_raw_path',

        # The '_resolving' slot stores a boolean indicating whether the path
        # is being processed by `PathBase.resolve()`. This prevents duplicate
        # work from occurring when `resolve()` calls `stat()` or `readlink()`.
        '_resolving',
    )
    parser = ParserBase()
    _globber = _Globber

    def __init__(self, path, *paths):
        self._raw_path = self.parser.join(path, *paths) if paths else path
        if not isinstance(self._raw_path, str):
            raise TypeError(
                f"path should be a str, not {type(self._raw_path).__name__!r}")
        self._resolving = False

    def with_segments(self, *pathsegments):
        """Construct a new path object from any number of path-like objects.
        Subclasses may override this method to customize how new path objects
        are created from methods like `iterdir()`.
        """
        return type(self)(*pathsegments)

    def __str__(self):
        """Return the string representation of the path, suitable for
        passing to system calls."""
        return self._raw_path

    def as_posix(self):
        """Return the string representation of the path with forward (/)
        slashes."""
        return str(self).replace(self.parser.sep, '/')

    @property
    def drive(self):
        """The drive prefix (letter or UNC path), if any."""
        return self.parser.splitdrive(self.anchor)[0]

    @property
    def root(self):
        """The root of the path, if any."""
        return self.parser.splitdrive(self.anchor)[1]

    @property
    def anchor(self):
        """The concatenation of the drive and root, or ''."""
        return self._stack[0]

    @property
    def name(self):
        """The final path component, if any."""
        return self.parser.split(self._raw_path)[1]

    @property
    def suffix(self):
        """
        The final component's last suffix, if any.

        This includes the leading period. For example: '.txt'
        """
        name = self.name
        i = name.rfind('.')
        if 0 < i < len(name) - 1:
            return name[i:]
        else:
            return ''

    @property
    def suffixes(self):
        """
        A list of the final component's suffixes, if any.

        These include the leading periods. For example: ['.tar', '.gz']
        """
        name = self.name
        if name.endswith('.'):
            return []
        name = name.lstrip('.')
        return ['.' + suffix for suffix in name.split('.')[1:]]

    @property
    def stem(self):
        """The final path component, minus its last suffix."""
        name = self.name
        i = name.rfind('.')
        if 0 < i < len(name) - 1:
            return name[:i]
        else:
            return name

    def with_name(self, name):
        """Return a new path with the file name changed."""
        split = self.parser.split
        if split(name)[0]:
            raise ValueError(f"Invalid name {name!r}")
        return self.with_segments(split(self._raw_path)[0], name)

    def with_stem(self, stem):
        """Return a new path with the stem changed."""
        suffix = self.suffix
        if not suffix:
            return self.with_name(stem)
        elif not stem:
            # If the suffix is non-empty, we can't make the stem empty.
            raise ValueError(f"{self!r} has a non-empty suffix")
        else:
            return self.with_name(stem + suffix)

    def with_suffix(self, suffix):
        """Return a new path with the file suffix changed.  If the path
        has no suffix, add given suffix.  If the given suffix is an empty
        string, remove the suffix from the path.
        """
        stem = self.stem
        if not stem:
            # If the stem is empty, we can't make the suffix non-empty.
            raise ValueError(f"{self!r} has an empty name")
        elif suffix and not (suffix.startswith('.') and len(suffix) > 1):
            raise ValueError(f"Invalid suffix {suffix!r}")
        else:
            return self.with_name(stem + suffix)

    def relative_to(self, other, *, walk_up=False):
        """Return the relative path to another path identified by the passed
        arguments.  If the operation is not possible (because this is not
        related to the other path), raise ValueError.

        The *walk_up* parameter controls whether `..` may be used to resolve
        the path.
        """
        if not isinstance(other, PurePathBase):
            other = self.with_segments(other)
        anchor0, parts0 = self._stack
        anchor1, parts1 = other._stack
        if anchor0 != anchor1:
            raise ValueError(f"{self._raw_path!r} and {other._raw_path!r} have different anchors")
        while parts0 and parts1 and parts0[-1] == parts1[-1]:
            parts0.pop()
            parts1.pop()
        for part in parts1:
            if not part or part == '.':
                pass
            elif not walk_up:
                raise ValueError(f"{self._raw_path!r} is not in the subpath of {other._raw_path!r}")
            elif part == '..':
                raise ValueError(f"'..' segment in {other._raw_path!r} cannot be walked")
            else:
                parts0.append('..')
        return self.with_segments('', *reversed(parts0))

    def is_relative_to(self, other):
        """Return True if the path is relative to another path or False.
        """
        if not isinstance(other, PurePathBase):
            other = self.with_segments(other)
        anchor0, parts0 = self._stack
        anchor1, parts1 = other._stack
        if anchor0 != anchor1:
            return False
        while parts0 and parts1 and parts0[-1] == parts1[-1]:
            parts0.pop()
            parts1.pop()
        for part in parts1:
            if part and part != '.':
                return False
        return True

    @property
    def parts(self):
        """An object providing sequence-like access to the
        components in the filesystem path."""
        anchor, parts = self._stack
        if anchor:
            parts.append(anchor)
        return tuple(reversed(parts))

    def joinpath(self, *pathsegments):
        """Combine this path with one or several arguments, and return a
        new path representing either a subpath (if all arguments are relative
        paths) or a totally different path (if one of the arguments is
        anchored).
        """
        return self.with_segments(self._raw_path, *pathsegments)

    def __truediv__(self, key):
        try:
            return self.with_segments(self._raw_path, key)
        except TypeError:
            return NotImplemented

    def __rtruediv__(self, key):
        try:
            return self.with_segments(key, self._raw_path)
        except TypeError:
            return NotImplemented

    @property
    def _stack(self):
        """
        Split the path into a 2-tuple (anchor, parts), where *anchor* is the
        uppermost parent of the path (equivalent to path.parents[-1]), and
        *parts* is a reversed list of parts following the anchor.
        """
        split = self.parser.split
        path = self._raw_path
        parent, name = split(path)
        names = []
        while path != parent:
            names.append(name)
            path = parent
            parent, name = split(path)
        return path, names

    @property
    def parent(self):
        """The logical parent of the path."""
        path = self._raw_path
        parent = self.parser.split(path)[0]
        if path != parent:
            parent = self.with_segments(parent)
            parent._resolving = self._resolving
            return parent
        return self

    @property
    def parents(self):
        """A sequence of this path's logical parents."""
        split = self.parser.split
        path = self._raw_path
        parent = split(path)[0]
        parents = []
        while path != parent:
            parents.append(self.with_segments(parent))
            path = parent
            parent = split(path)[0]
        return tuple(parents)

    def is_absolute(self):
        """True if the path is absolute (has both a root and, if applicable,
        a drive)."""
        return self.parser.isabs(self._raw_path)

    @property
    def _pattern_str(self):
        """The path expressed as a string, for use in pattern-matching."""
        return str(self)

    def match(self, path_pattern, *, case_sensitive=None):
        """
        Return True if this path matches the given pattern. If the pattern is
        relative, matching is done from the right; otherwise, the entire path
        is matched. The recursive wildcard '**' is *not* supported by this
        method.
        """
        if not isinstance(path_pattern, PurePathBase):
            path_pattern = self.with_segments(path_pattern)
        if case_sensitive is None:
            case_sensitive = _is_case_sensitive(self.parser)
        sep = path_pattern.parser.sep
        path_parts = self.parts[::-1]
        pattern_parts = path_pattern.parts[::-1]
        if not pattern_parts:
            raise ValueError("empty pattern")
        if len(path_parts) < len(pattern_parts):
            return False
        if len(path_parts) > len(pattern_parts) and path_pattern.anchor:
            return False
        globber = self._globber(sep, case_sensitive)
        for path_part, pattern_part in zip(path_parts, pattern_parts):
            match = globber.compile(pattern_part)
            if match(path_part) is None:
                return False
        return True

    def full_match(self, pattern, *, case_sensitive=None):
        """
        Return True if this path matches the given glob-style pattern. The
        pattern is matched against the entire path.
        """
        if not isinstance(pattern, PurePathBase):
            pattern = self.with_segments(pattern)
        if case_sensitive is None:
            case_sensitive = _is_case_sensitive(self.parser)
        globber = self._globber(pattern.parser.sep, case_sensitive, recursive=True)
        match = globber.compile(pattern._pattern_str)
        return match(self._pattern_str) is not None


class PathBase(PurePathBase):
    """Base class for concrete path objects.

    This class provides dummy implementations for many methods that derived
    classes can override selectively; the default implementations raise
    UnsupportedOperation. The most basic methods, such as stat() and open(),
    directly raise UnsupportedOperation; these basic methods are called by
    other methods such as is_dir() and read_text().

    The Path class derives this class to implement local filesystem paths.
    Users may derive their own classes to implement virtual filesystem paths,
    such as paths in archive files or on remote storage systems.
    """
    __slots__ = ()

    # Maximum number of symlinks to follow in resolve()
    _max_symlinks = 40

    @classmethod
    def _unsupported_msg(cls, attribute):
        return f"{cls.__name__}.{attribute} is unsupported"

    def stat(self, *, follow_symlinks=True):
        """
        Return the result of the stat() system call on this path, like
        os.stat() does.
        """
        raise UnsupportedOperation(self._unsupported_msg('stat()'))

    def lstat(self):
        """
        Like stat(), except if the path points to a symlink, the symlink's
        status information is returned, rather than its target's.
        """
        return self.stat(follow_symlinks=False)


    # Convenience functions for querying the stat results

    def exists(self, *, follow_symlinks=True):
        """
        Whether this path exists.

        This method normally follows symlinks; to check whether a symlink exists,
        add the argument follow_symlinks=False.
        """
        try:
            self.stat(follow_symlinks=follow_symlinks)
        except OSError as e:
            if not _ignore_error(e):
                raise
            return False
        except ValueError:
            # Non-encodable path
            return False
        return True

    def is_dir(self, *, follow_symlinks=True):
        """
        Whether this path is a directory.
        """
        try:
            return S_ISDIR(self.stat(follow_symlinks=follow_symlinks).st_mode)
        except OSError as e:
            if not _ignore_error(e):
                raise
            # Path doesn't exist or is a broken symlink
            # (see http://web.archive.org/web/20200623061726/https://bitbucket.org/pitrou/pathlib/issues/12/ )
            return False
        except ValueError:
            # Non-encodable path
            return False

    def is_file(self, *, follow_symlinks=True):
        """
        Whether this path is a regular file (also True for symlinks pointing
        to regular files).
        """
        try:
            return S_ISREG(self.stat(follow_symlinks=follow_symlinks).st_mode)
        except OSError as e:
            if not _ignore_error(e):
                raise
            # Path doesn't exist or is a broken symlink
            # (see http://web.archive.org/web/20200623061726/https://bitbucket.org/pitrou/pathlib/issues/12/ )
            return False
        except ValueError:
            # Non-encodable path
            return False

    def is_mount(self):
        """
        Check if this path is a mount point
        """
        # Need to exist and be a dir
        if not self.exists() or not self.is_dir():
            return False

        try:
            parent_dev = self.parent.stat().st_dev
        except OSError:
            return False

        dev = self.stat().st_dev
        if dev != parent_dev:
            return True
        ino = self.stat().st_ino
        parent_ino = self.parent.stat().st_ino
        return ino == parent_ino

    def is_symlink(self):
        """
        Whether this path is a symbolic link.
        """
        try:
            return S_ISLNK(self.lstat().st_mode)
        except OSError as e:
            if not _ignore_error(e):
                raise
            # Path doesn't exist
            return False
        except ValueError:
            # Non-encodable path
            return False

    def is_junction(self):
        """
        Whether this path is a junction.
        """
        # Junctions are a Windows-only feature, not present in POSIX nor the
        # majority of virtual filesystems. There is no cross-platform idiom
        # to check for junctions (using stat().st_mode).
        return False

    def is_block_device(self):
        """
        Whether this path is a block device.
        """
        try:
            return S_ISBLK(self.stat().st_mode)
        except OSError as e:
            if not _ignore_error(e):
                raise
            # Path doesn't exist or is a broken symlink
            # (see http://web.archive.org/web/20200623061726/https://bitbucket.org/pitrou/pathlib/issues/12/ )
            return False
        except ValueError:
            # Non-encodable path
            return False

    def is_char_device(self):
        """
        Whether this path is a character device.
        """
        try:
            return S_ISCHR(self.stat().st_mode)
        except OSError as e:
            if not _ignore_error(e):
                raise
            # Path doesn't exist or is a broken symlink
            # (see http://web.archive.org/web/20200623061726/https://bitbucket.org/pitrou/pathlib/issues/12/ )
            return False
        except ValueError:
            # Non-encodable path
            return False

    def is_fifo(self):
        """
        Whether this path is a FIFO.
        """
        try:
            return S_ISFIFO(self.stat().st_mode)
        except OSError as e:
            if not _ignore_error(e):
                raise
            # Path doesn't exist or is a broken symlink
            # (see http://web.archive.org/web/20200623061726/https://bitbucket.org/pitrou/pathlib/issues/12/ )
            return False
        except ValueError:
            # Non-encodable path
            return False

    def is_socket(self):
        """
        Whether this path is a socket.
        """
        try:
            return S_ISSOCK(self.stat().st_mode)
        except OSError as e:
            if not _ignore_error(e):
                raise
            # Path doesn't exist or is a broken symlink
            # (see http://web.archive.org/web/20200623061726/https://bitbucket.org/pitrou/pathlib/issues/12/ )
            return False
        except ValueError:
            # Non-encodable path
            return False

    def samefile(self, other_path):
        """Return whether other_path is the same or not as this file
        (as returned by os.path.samefile()).
        """
        st = self.stat()
        try:
            other_st = other_path.stat()
        except AttributeError:
            other_st = self.with_segments(other_path).stat()
        return (st.st_ino == other_st.st_ino and
                st.st_dev == other_st.st_dev)

    def open(self, mode='r', buffering=-1, encoding=None,
             errors=None, newline=None):
        """
        Open the file pointed to by this path and return a file object, as
        the built-in open() function does.
        """
        raise UnsupportedOperation(self._unsupported_msg('open()'))

    def read_bytes(self):
        """
        Open the file in bytes mode, read it, and close the file.
        """
        with self.open(mode='rb') as f:
            return f.read()

    def read_text(self, encoding=None, errors=None, newline=None):
        """
        Open the file in text mode, read it, and close the file.
        """
        with self.open(mode='r', encoding=encoding, errors=errors, newline=newline) as f:
            return f.read()

    def write_bytes(self, data):
        """
        Open the file in bytes mode, write to it, and close the file.
        """
        # type-check for the buffer interface before truncating the file
        view = memoryview(data)
        with self.open(mode='wb') as f:
            return f.write(view)

    def write_text(self, data, encoding=None, errors=None, newline=None):
        """
        Open the file in text mode, write to it, and close the file.
        """
        if not isinstance(data, str):
            raise TypeError('data must be str, not %s' %
                            data.__class__.__name__)
        with self.open(mode='w', encoding=encoding, errors=errors, newline=newline) as f:
            return f.write(data)

    def iterdir(self):
        """Yield path objects of the directory contents.

        The children are yielded in arbitrary order, and the
        special entries '.' and '..' are not included.
        """
        raise UnsupportedOperation(self._unsupported_msg('iterdir()'))

    def _glob_selector(self, parts, case_sensitive, recurse_symlinks):
        if case_sensitive is None:
            case_sensitive = _is_case_sensitive(self.parser)
            case_pedantic = False
        else:
            # The user has expressed a case sensitivity choice, but we don't
            # know the case sensitivity of the underlying filesystem, so we
            # must use scandir() for everything, including non-wildcard parts.
            case_pedantic = True
        recursive = True if recurse_symlinks else _no_recurse_symlinks
        globber = self._globber(self.parser.sep, case_sensitive, case_pedantic, recursive)
        return globber.selector(parts)

    def glob(self, pattern, *, case_sensitive=None, recurse_symlinks=True):
        """Iterate over this subtree and yield all existing files (of any
        kind, including directories) matching the given relative pattern.
        """
        if not isinstance(pattern, PurePathBase):
            pattern = self.with_segments(pattern)
        anchor, parts = pattern._stack
        if anchor:
            raise NotImplementedError("Non-relative patterns are unsupported")
        select = self._glob_selector(parts, case_sensitive, recurse_symlinks)
        return select(self)

    def rglob(self, pattern, *, case_sensitive=None, recurse_symlinks=True):
        """Recursively yield all existing files (of any kind, including
        directories) matching the given relative pattern, anywhere in
        this subtree.
        """
        if not isinstance(pattern, PurePathBase):
            pattern = self.with_segments(pattern)
        pattern = '**' / pattern
        return self.glob(pattern, case_sensitive=case_sensitive, recurse_symlinks=recurse_symlinks)

    def walk(self, top_down=True, on_error=None, follow_symlinks=False):
        """Walk the directory tree from this directory, similar to os.walk()."""
        paths = [self]
        while paths:
            path = paths.pop()
            if isinstance(path, tuple):
                yield path
                continue
            dirnames = []
            filenames = []
            if not top_down:
                paths.append((path, dirnames, filenames))
            try:
                for child in path.iterdir():
                    try:
                        if child.is_dir(follow_symlinks=follow_symlinks):
                            if not top_down:
                                paths.append(child)
                            dirnames.append(child.name)
                        else:
                            filenames.append(child.name)
                    except OSError:
                        filenames.append(child.name)
            except OSError as error:
                if on_error is not None:
                    on_error(error)
                if not top_down:
                    while not isinstance(paths.pop(), tuple):
                        pass
                continue
            if top_down:
                yield path, dirnames, filenames
                paths += [path.joinpath(d) for d in reversed(dirnames)]

    def absolute(self):
        """Return an absolute version of this path
        No normalization or symlink resolution is performed.

        Use resolve() to resolve symlinks and remove '..' segments.
        """
        raise UnsupportedOperation(self._unsupported_msg('absolute()'))

    @classmethod
    def cwd(cls):
        """Return a new path pointing to the current working directory."""
        # We call 'absolute()' rather than using 'os.getcwd()' directly to
        # enable users to replace the implementation of 'absolute()' in a
        # subclass and benefit from the new behaviour here. This works because
        # os.path.abspath('.') == os.getcwd().
        return cls('').absolute()

    def expanduser(self):
        """ Return a new path with expanded ~ and ~user constructs
        (as returned by os.path.expanduser)
        """
        raise UnsupportedOperation(self._unsupported_msg('expanduser()'))

    @classmethod
    def home(cls):
        """Return a new path pointing to expanduser('~').
        """
        return cls("~").expanduser()

    def readlink(self):
        """
        Return the path to which the symbolic link points.
        """
        raise UnsupportedOperation(self._unsupported_msg('readlink()'))
    readlink._supported = False

    def resolve(self, strict=False):
        """
        Make the path absolute, resolving all symlinks on the way and also
        normalizing it.
        """
        if self._resolving:
            return self
        path_root, parts = self._stack
        path = self.with_segments(path_root)
        try:
            path = path.absolute()
        except UnsupportedOperation:
            path_tail = []
        else:
            path_root, path_tail = path._stack
            path_tail.reverse()

        # If the user has *not* overridden the `readlink()` method, then symlinks are unsupported
        # and (in non-strict mode) we can improve performance by not calling `stat()`.
        querying = strict or getattr(self.readlink, '_supported', True)
        link_count = 0
        while parts:
            part = parts.pop()
            if not part or part == '.':
                continue
            if part == '..':
                if not path_tail:
                    if path_root:
                        # Delete '..' segment immediately following root
                        continue
                elif path_tail[-1] != '..':
                    # Delete '..' segment and its predecessor
                    path_tail.pop()
                    continue
            path_tail.append(part)
            if querying and part != '..':
                path = self.with_segments(path_root + self.parser.sep.join(path_tail))
                path._resolving = True
                try:
                    st = path.stat(follow_symlinks=False)
                    if S_ISLNK(st.st_mode):
                        # Like Linux and macOS, raise OSError(errno.ELOOP) if too many symlinks are
                        # encountered during resolution.
                        link_count += 1
                        if link_count >= self._max_symlinks:
                            raise OSError(ELOOP, "Too many symbolic links in path", self._raw_path)
                        target_root, target_parts = path.readlink()._stack
                        # If the symlink target is absolute (like '/etc/hosts'), set the current
                        # path to its uppermost parent (like '/').
                        if target_root:
                            path_root = target_root
                            path_tail.clear()
                        else:
                            path_tail.pop()
                        # Add the symlink target's reversed tail parts (like ['hosts', 'etc']) to
                        # the stack of unresolved path parts.
                        parts.extend(target_parts)
                        continue
                    elif parts and not S_ISDIR(st.st_mode):
                        raise NotADirectoryError(ENOTDIR, "Not a directory", self._raw_path)
                except OSError:
                    if strict:
                        raise
                    else:
                        querying = False
        return self.with_segments(path_root + self.parser.sep.join(path_tail))

    def symlink_to(self, target, target_is_directory=False):
        """
        Make this path a symlink pointing to the target path.
        Note the order of arguments (link, target) is the reverse of os.symlink.
        """
        raise UnsupportedOperation(self._unsupported_msg('symlink_to()'))

    def hardlink_to(self, target):
        """
        Make this path a hard link pointing to the same file as *target*.

        Note the order of arguments (self, target) is the reverse of os.link's.
        """
        raise UnsupportedOperation(self._unsupported_msg('hardlink_to()'))

    def touch(self, mode=0o666, exist_ok=True):
        """
        Create this file with the given access mode, if it doesn't exist.
        """
        raise UnsupportedOperation(self._unsupported_msg('touch()'))

    def mkdir(self, mode=0o777, parents=False, exist_ok=False):
        """
        Create a new directory at this given path.
        """
        raise UnsupportedOperation(self._unsupported_msg('mkdir()'))

    def rename(self, target):
        """
        Rename this path to the target path.

        The target path may be absolute or relative. Relative paths are
        interpreted relative to the current working directory, *not* the
        directory of the Path object.

        Returns the new Path instance pointing to the target path.
        """
        raise UnsupportedOperation(self._unsupported_msg('rename()'))

    def replace(self, target):
        """
        Rename this path to the target path, overwriting if that path exists.

        The target path may be absolute or relative. Relative paths are
        interpreted relative to the current working directory, *not* the
        directory of the Path object.

        Returns the new Path instance pointing to the target path.
        """
        raise UnsupportedOperation(self._unsupported_msg('replace()'))

    def chmod(self, mode, *, follow_symlinks=True):
        """
        Change the permissions of the path, like os.chmod().
        """
        raise UnsupportedOperation(self._unsupported_msg('chmod()'))

    def lchmod(self, mode):
        """
        Like chmod(), except if the path points to a symlink, the symlink's
        permissions are changed, rather than its target's.
        """
        self.chmod(mode, follow_symlinks=False)

    def unlink(self, missing_ok=False):
        """
        Remove this file or link.
        If the path is a directory, use rmdir() instead.
        """
        raise UnsupportedOperation(self._unsupported_msg('unlink()'))

    def rmdir(self):
        """
        Remove this directory.  The directory must be empty.
        """
        raise UnsupportedOperation(self._unsupported_msg('rmdir()'))

    def owner(self, *, follow_symlinks=True):
        """
        Return the login name of the file owner.
        """
        raise UnsupportedOperation(self._unsupported_msg('owner()'))

    def group(self, *, follow_symlinks=True):
        """
        Return the group name of the file gid.
        """
        raise UnsupportedOperation(self._unsupported_msg('group()'))

    @classmethod
    def from_uri(cls, uri):
        """Return a new path from the given 'file' URI."""
        raise UnsupportedOperation(cls._unsupported_msg('from_uri()'))

    def as_uri(self):
        """Return the path as a URI."""
        raise UnsupportedOperation(self._unsupported_msg('as_uri()'))
```
