## Supplementary software v0.2.1 for "Virtual control arms for paediatric myopia trials: external validation of axial-elongation models": _local.py

```
import io
import ntpath
import operator
import os
import posixpath
import sys
import warnings
from glob import _StringGlobber
from itertools import chain
from _collections_abc import Sequence

try:
    import pwd
except ImportError:
    pwd = None
try:
    import grp
except ImportError:
    grp = None

from ._abc import UnsupportedOperation, PurePathBase, PathBase


__all__ = [
    "PurePath", "PurePosixPath", "PureWindowsPath",
    "Path", "PosixPath", "WindowsPath",
    ]


class _PathParents(Sequence):
    """This object provides sequence-like access to the logical ancestors
    of a path.  Don't try to construct it yourself."""
    __slots__ = ('_path', '_drv', '_root', '_tail')

    def __init__(self, path):
        self._path = path
        self._drv = path.drive
        self._root = path.root
        self._tail = path._tail

    def __len__(self):
        return len(self._tail)

    def __getitem__(self, idx):
        if isinstance(idx, slice):
            return tuple(self[i] for i in range(*idx.indices(len(self))))

        if idx >= len(self) or idx < -len(self):
            raise IndexError(idx)
        if idx < 0:
            idx += len(self)
        return self._path._from_parsed_parts(self._drv, self._root,
                                             self._tail[:-idx - 1])

    def __repr__(self):
        return "<{}.parents>".format(type(self._path).__name__)


class PurePath(PurePathBase):
    """Base class for manipulating paths without I/O.

    PurePath represents a filesystem path and offers operations which
    don't imply any actual filesystem I/O.  Depending on your system,
    instantiating a PurePath will return either a PurePosixPath or a
    PureWindowsPath object.  You can also instantiate either of these classes
    directly, regardless of your system.
    """

    __slots__ = (
        # The `_raw_paths` slot stores unnormalized string paths. This is set
        # in the `__init__()` method.
        '_raw_paths',

        # The `_drv`, `_root` and `_tail_cached` slots store parsed and
        # normalized parts of the path. They are set when any of the `drive`,
        # `root` or `_tail` properties are accessed for the first time. The
        # three-part division corresponds to the result of
        # `os.path.splitroot()`, except that the tail is further split on path
        # separators (i.e. it is a list of strings), and that the root and
        # tail are normalized.
        '_drv', '_root', '_tail_cached',

        # The `_str` slot stores the string representation of the path,
        # computed from the drive, root and tail when `__str__()` is called
        # for the first time. It's used to implement `_str_normcase`
        '_str',

        # The `_str_normcase_cached` slot stores the string path with
        # normalized case. It is set when the `_str_normcase` property is
        # accessed for the first time. It's used to implement `__eq__()`
        # `__hash__()`, and `_parts_normcase`
        '_str_normcase_cached',

        # The `_parts_normcase_cached` slot stores the case-normalized
        # string path after splitting on path separators. It's set when the
        # `_parts_normcase` property is accessed for the first time. It's used
        # to implement comparison methods like `__lt__()`.
        '_parts_normcase_cached',

        # The `_hash` slot stores the hash of the case-normalized string
        # path. It's set when `__hash__()` is called for the first time.
        '_hash',
    )
    parser = os.path
    _globber = _StringGlobber

    def __new__(cls, *args, **kwargs):
        """Construct a PurePath from one or several strings and or existing
        PurePath objects.  The strings and path objects are combined so as
        to yield a canonicalized path, which is incorporated into the
        new PurePath object.
        """
        if cls is PurePath:
            cls = PureWindowsPath if os.name == 'nt' else PurePosixPath
        return object.__new__(cls)

    def __init__(self, *args):
        paths = []
        for arg in args:
            if isinstance(arg, PurePath):
                if arg.parser is not self.parser:
                    # GH-103631: Convert separators for backwards compatibility.
                    paths.append(arg.as_posix())
                else:
                    paths.extend(arg._raw_paths)
            else:
                try:
                    path = os.fspath(arg)
                except TypeError:
                    path = arg
                if not isinstance(path, str):
                    raise TypeError(
                        "argument should be a str or an os.PathLike "
                        "object where __fspath__ returns a str, "
                        f"not {type(path).__name__!r}")
                paths.append(path)
        # Avoid calling super().__init__, as an optimisation
        self._raw_paths = paths

    def joinpath(self, *pathsegments):
        """Combine this path with one or several arguments, and return a
        new path representing either a subpath (if all arguments are relative
        paths) or a totally different path (if one of the arguments is
        anchored).
        """
        return self.with_segments(self, *pathsegments)

    def __truediv__(self, key):
        try:
            return self.with_segments(self, key)
        except TypeError:
            return NotImplemented

    def __rtruediv__(self, key):
        try:
            return self.with_segments(key, self)
        except TypeError:
            return NotImplemented

    def __reduce__(self):
        return self.__class__, tuple(self._raw_paths)

    def __repr__(self):
        return "{}({!r})".format(self.__class__.__name__, self.as_posix())

    def __fspath__(self):
        return str(self)

    def __bytes__(self):
        """Return the bytes representation of the path.  This is only
        recommended to use under Unix."""
        return os.fsencode(self)

    @property
    def _str_normcase(self):
        # String with normalized case, for hashing and equality checks
        try:
            return self._str_normcase_cached
        except AttributeError:
            if self.parser is posixpath:
                self._str_normcase_cached = str(self)
            else:
                self._str_normcase_cached = str(self).lower()
            return self._str_normcase_cached

    def __hash__(self):
        try:
            return self._hash
        except AttributeError:
            self._hash = hash(self._str_normcase)
            return self._hash

    def __eq__(self, other):
        if not isinstance(other, PurePath):
            return NotImplemented
        return self._str_normcase == other._str_normcase and self.parser is other.parser

    @property
    def _parts_normcase(self):
        # Cached parts with normalized case, for comparisons.
        try:
            return self._parts_normcase_cached
        except AttributeError:
            self._parts_normcase_cached = self._str_normcase.split(self.parser.sep)
            return self._parts_normcase_cached

    def __lt__(self, other):
        if not isinstance(other, PurePath) or self.parser is not other.parser:
            return NotImplemented
        return self._parts_normcase < other._parts_normcase

    def __le__(self, other):
        if not isinstance(other, PurePath) or self.parser is not other.parser:
            return NotImplemented
        return self._parts_normcase <= other._parts_normcase

    def __gt__(self, other):
        if not isinstance(other, PurePath) or self.parser is not other.parser:
            return NotImplemented
        return self._parts_normcase > other._parts_normcase

    def __ge__(self, other):
        if not isinstance(other, PurePath) or self.parser is not other.parser:
            return NotImplemented
        return self._parts_normcase >= other._parts_normcase

    def __str__(self):
        """Return the string representation of the path, suitable for
        passing to system calls."""
        try:
            return self._str
        except AttributeError:
            self._str = self._format_parsed_parts(self.drive, self.root,
                                                  self._tail) or '.'
            return self._str

    @classmethod
    def _format_parsed_parts(cls, drv, root, tail):
        if drv or root:
            return drv + root + cls.parser.sep.join(tail)
        elif tail and cls.parser.splitdrive(tail[0])[0]:
            tail = ['.'] + tail
        return cls.parser.sep.join(tail)

    def _from_parsed_parts(self, drv, root, tail):
        path = self._from_parsed_string(self._format_parsed_parts(drv, root, tail))
        path._drv = drv
        path._root = root
        path._tail_cached = tail
        return path

    def _from_parsed_string(self, path_str):
        path = self.with_segments(path_str)
        path._str = path_str or '.'
        return path

    @classmethod
    def _parse_path(cls, path):
        if not path:
            return '', '', []
        sep = cls.parser.sep
        altsep = cls.parser.altsep
        if altsep:
            path = path.replace(altsep, sep)
        drv, root, rel = cls.parser.splitroot(path)
        if not root and drv.startswith(sep) and not drv.endswith(sep):
            drv_parts = drv.split(sep)
            if len(drv_parts) == 4 and drv_parts[2] not in '?.':
                # e.g. //server/share
                root = sep
            elif len(drv_parts) == 6:
                # e.g. //?/unc/server/share
                root = sep
        parsed = [sys.intern(str(x)) for x in rel.split(sep) if x and x != '.']
        return drv, root, parsed

    @property
    def _raw_path(self):
        """The joined but unnormalized path."""
        paths = self._raw_paths
        if len(paths) == 0:
            path = ''
        elif len(paths) == 1:
            path = paths[0]
        else:
            path = self.parser.join(*paths)
        return path

    @property
    def drive(self):
        """The drive prefix (letter or UNC path), if any."""
        try:
            return self._drv
        except AttributeError:
            self._drv, self._root, self._tail_cached = self._parse_path(self._raw_path)
            return self._drv

    @property
    def root(self):
        """The root of the path, if any."""
        try:
            return self._root
        except AttributeError:
            self._drv, self._root, self._tail_cached = self._parse_path(self._raw_path)
            return self._root

    @property
    def _tail(self):
        try:
            return self._tail_cached
        except AttributeError:
            self._drv, self._root, self._tail_cached = self._parse_path(self._raw_path)
            return self._tail_cached

    @property
    def anchor(self):
        """The concatenation of the drive and root, or ''."""
        return self.drive + self.root

    @property
    def parts(self):
        """An object providing sequence-like access to the
        components in the filesystem path."""
        if self.drive or self.root:
            return (self.drive + self.root,) + tuple(self._tail)
        else:
            return tuple(self._tail)

    @property
    def parent(self):
        """The logical parent of the path."""
        drv = self.drive
        root = self.root
        tail = self._tail
        if not tail:
            return self
        return self._from_parsed_parts(drv, root, tail[:-1])

    @property
    def parents(self):
        """A sequence of this path's logical parents."""
        # The value of this property should not be cached on the path object,
        # as doing so would introduce a reference cycle.
        return _PathParents(self)

    @property
    def name(self):
        """The final path component, if any."""
        tail = self._tail
        if not tail:
            return ''
        return tail[-1]

    def with_name(self, name):
        """Return a new path with the file name changed."""
        p = self.parser
        if not name or p.sep in name or (p.altsep and p.altsep in name) or name == '.':
            raise ValueError(f"Invalid name {name!r}")
        tail = self._tail.copy()
        if not tail:
            raise ValueError(f"{self!r} has an empty name")
        tail[-1] = name
        return self._from_parsed_parts(self.drive, self.root, tail)

    def relative_to(self, other, /, *_deprecated, walk_up=False):
        """Return the relative path to another path identified by the passed
        arguments.  If the operation is not possible (because this is not
        related to the other path), raise ValueError.

        The *walk_up* parameter controls whether `..` may be used to resolve
        the path.
        """
        if _deprecated:
            msg = ("support for supplying more than one positional argument "
                   "to pathlib.PurePath.relative_to() is deprecated and "
                   "scheduled for removal in Python 3.14")
            warnings.warn(msg, DeprecationWarning, stacklevel=2)
            other = self.with_segments(other, *_deprecated)
        elif not isinstance(other, PurePath):
            other = self.with_segments(other)
        for step, path in enumerate(chain([other], other.parents)):
            if path == self or path in self.parents:
                break
            elif not walk_up:
                raise ValueError(f"{str(self)!r} is not in the subpath of {str(other)!r}")
            elif path.name == '..':
                raise ValueError(f"'..' segment in {str(other)!r} cannot be walked")
        else:
            raise ValueError(f"{str(self)!r} and {str(other)!r} have different anchors")
        parts = ['..'] * step + self._tail[len(path._tail):]
        return self._from_parsed_parts('', '', parts)

    def is_relative_to(self, other, /, *_deprecated):
        """Return True if the path is relative to another path or False.
        """
        if _deprecated:
            msg = ("support for supplying more than one argument to "
                   "pathlib.PurePath.is_relative_to() is deprecated and "
                   "scheduled for removal in Python 3.14")
            warnings.warn(msg, DeprecationWarning, stacklevel=2)
            other = self.with_segments(other, *_deprecated)
        elif not isinstance(other, PurePath):
            other = self.with_segments(other)
        return other == self or other in self.parents

    def is_absolute(self):
        """True if the path is absolute (has both a root and, if applicable,
        a drive)."""
        if self.parser is posixpath:
            # Optimization: work with raw paths on POSIX.
            for path in self._raw_paths:
                if path.startswith('/'):
                    return True
            return False
        return self.parser.isabs(self)

    def is_reserved(self):
        """Return True if the path contains one of the special names reserved
        by the system, if any."""
        msg = ("pathlib.PurePath.is_reserved() is deprecated and scheduled "
               "for removal in Python 3.15. Use os.path.isreserved() to "
               "detect reserved paths on Windows.")
        warnings.warn(msg, DeprecationWarning, stacklevel=2)
        if self.parser is ntpath:
            return self.parser.isreserved(self)
        return False

    def as_uri(self):
        """Return the path as a URI."""
        if not self.is_absolute():
            raise ValueError("relative path can't be expressed as a file URI")

        drive = self.drive
        if len(drive) == 2 and drive[1] == ':':
            # It's a path on a local drive => 'file:///c:/a/b'
            prefix = 'file:///' + drive
            path = self.as_posix()[2:]
        elif drive:
            # It's a path on a network drive => 'file://host/share/a/b'
            prefix = 'file:'
            path = self.as_posix()
        else:
            # It's a posix path => 'file:///etc/hosts'
            prefix = 'file://'
            path = str(self)
        from urllib.parse import quote_from_bytes
        return prefix + quote_from_bytes(os.fsencode(path))

    @property
    def _pattern_str(self):
        """The path expressed as a string, for use in pattern-matching."""
        # The string representation of an empty path is a single dot ('.'). Empty
        # paths shouldn't match wildcards, so we change it to the empty string.
        path_str = str(self)
        return '' if path_str == '.' else path_str

# Subclassing os.PathLike makes isinstance() checks slower,
# which in turn makes Path construction slower. Register instead!
os.PathLike.register(PurePath)


class PurePosixPath(PurePath):
    """PurePath subclass for non-Windows systems.

    On a POSIX system, instantiating a PurePath should return this object.
    However, you can also instantiate it directly on any system.
    """
    parser = posixpath
    __slots__ = ()


class PureWindowsPath(PurePath):
    """PurePath subclass for Windows systems.

    On a Windows system, instantiating a PurePath should return this object.
    However, you can also instantiate it directly on any system.
    """
    parser = ntpath
    __slots__ = ()


class Path(PathBase, PurePath):
    """PurePath subclass that can make system calls.

    Path represents a filesystem path but unlike PurePath, also offers
    methods to do system calls on path objects. Depending on your system,
    instantiating a Path will return either a PosixPath or a WindowsPath
    object. You can also instantiate a PosixPath or WindowsPath directly,
    but cannot instantiate a WindowsPath on a POSIX system or vice versa.
    """
    __slots__ = ()
    as_uri = PurePath.as_uri

    @classmethod
    def _unsupported_msg(cls, attribute):
        return f"{cls.__name__}.{attribute} is unsupported on this system"

    def __init__(self, *args, **kwargs):
        if kwargs:
            msg = ("support for supplying keyword arguments to pathlib.PurePath "
                   "is deprecated and scheduled for removal in Python {remove}")
            warnings._deprecated("pathlib.PurePath(**kwargs)", msg, remove=(3, 14))
        super().__init__(*args)

    def __new__(cls, *args, **kwargs):
        if cls is Path:
            cls = WindowsPath if os.name == 'nt' else PosixPath
        return object.__new__(cls)

    def stat(self, *, follow_symlinks=True):
        """
        Return the result of the stat() system call on this path, like
        os.stat() does.
        """
        return os.stat(self, follow_symlinks=follow_symlinks)

    def is_mount(self):
        """
        Check if this path is a mount point
        """
        return os.path.ismount(self)

    def is_junction(self):
        """
        Whether this path is a junction.
        """
        return os.path.isjunction(self)

    def open(self, mode='r', buffering=-1, encoding=None,
             errors=None, newline=None):
        """
        Open the file pointed to by this path and return a file object, as
        the built-in open() function does.
        """
        if "b" not in mode:
            encoding = io.text_encoding(encoding)
        return io.open(self, mode, buffering, encoding, errors, newline)

    def read_text(self, encoding=None, errors=None, newline=None):
        """
        Open the file in text mode, read it, and close the file.
        """
        # Call io.text_encoding() here to ensure any warning is raised at an
        # appropriate stack level.
        encoding = io.text_encoding(encoding)
        return PathBase.read_text(self, encoding, errors, newline)

    def write_text(self, data, encoding=None, errors=None, newline=None):
        """
        Open the file in text mode, write to it, and close the file.
        """
        # Call io.text_encoding() here to ensure any warning is raised at an
        # appropriate stack level.
        encoding = io.text_encoding(encoding)
        return PathBase.write_text(self, data, encoding, errors, newline)

    _remove_leading_dot = operator.itemgetter(slice(2, None))
    _remove_trailing_slash = operator.itemgetter(slice(-1))

    def _filter_trailing_slash(self, paths):
        sep = self.parser.sep
        anchor_len = len(self.anchor)
        for path_str in paths:
            if len(path_str) > anchor_len and path_str[-1] == sep:
                path_str = path_str[:-1]
            yield path_str

    def iterdir(self):
        """Yield path objects of the directory contents.

        The children are yielded in arbitrary order, and the
        special entries '.' and '..' are not included.
        """
        root_dir = str(self)
        with os.scandir(root_dir) as scandir_it:
            paths = [entry.path for entry in scandir_it]
        if root_dir == '.':
            paths = map(self._remove_leading_dot, paths)
        return map(self._from_parsed_string, paths)

    def glob(self, pattern, *, case_sensitive=None, recurse_symlinks=False):
        """Iterate over this subtree and yield all existing files (of any
        kind, including directories) matching the given relative pattern.
        """
        sys.audit("pathlib.Path.glob", self, pattern)
        if not isinstance(pattern, PurePath):
            pattern = self.with_segments(pattern)
        if pattern.anchor:
            raise NotImplementedError("Non-relative patterns are unsupported")
        parts = pattern._tail.copy()
        if not parts:
            raise ValueError("Unacceptable pattern: {!r}".format(pattern))
        raw = pattern._raw_path
        if raw[-1] in (self.parser.sep, self.parser.altsep):
            # GH-65238: pathlib doesn't preserve trailing slash. Add it back.
            parts.append('')
        select = self._glob_selector(parts[::-1], case_sensitive, recurse_symlinks)
        root = str(self)
        paths = select(root)

        # Normalize results
        if root == '.':
            paths = map(self._remove_leading_dot, paths)
        if parts[-1] == '':
            paths = map(self._remove_trailing_slash, paths)
        elif parts[-1] == '**':
            paths = self._filter_trailing_slash(paths)
        paths = map(self._from_parsed_string, paths)
        return paths

    def rglob(self, pattern, *, case_sensitive=None, recurse_symlinks=False):
        """Recursively yield all existing files (of any kind, including
        directories) matching the given relative pattern, anywhere in
        this subtree.
        """
        sys.audit("pathlib.Path.rglob", self, pattern)
        if not isinstance(pattern, PurePath):
            pattern = self.with_segments(pattern)
        pattern = '**' / pattern
        return self.glob(pattern, case_sensitive=case_sensitive, recurse_symlinks=recurse_symlinks)

    def walk(self, top_down=True, on_error=None, follow_symlinks=False):
        """Walk the directory tree from this directory, similar to os.walk()."""
        sys.audit("pathlib.Path.walk", self, on_error, follow_symlinks)
        root_dir = str(self)
        if not follow_symlinks:
            follow_symlinks = os._walk_symlinks_as_files
        results = os.walk(root_dir, top_down, on_error, follow_symlinks)
        for path_str, dirnames, filenames in results:
            if root_dir == '.':
                path_str = path_str[2:]
            yield self._from_parsed_string(path_str), dirnames, filenames

    def absolute(self):
        """Return an absolute version of this path
        No normalization or symlink resolution is performed.

        Use resolve() to resolve symlinks and remove '..' segments.
        """
        if self.is_absolute():
            return self
        if self.root:
            drive = os.path.splitroot(os.getcwd())[0]
            return self._from_parsed_parts(drive, self.root, self._tail)
        if self.drive:
            # There is a CWD on each drive-letter drive.
            cwd = os.path.abspath(self.drive)
        else:
            cwd = os.getcwd()
        if not self._tail:
            # Fast path for "empty" paths, e.g. Path("."), Path("") or Path().
            # We pass only one argument to with_segments() to avoid the cost
            # of joining, and we exploit the fact that getcwd() returns a
            # fully-normalized string by storing it in _str. This is used to
            # implement Path.cwd().
            return self._from_parsed_string(cwd)
        drive, root, rel = os.path.splitroot(cwd)
        if not rel:
            return self._from_parsed_parts(drive, root, self._tail)
        tail = rel.split(self.parser.sep)
        tail.extend(self._tail)
        return self._from_parsed_parts(drive, root, tail)

    def resolve(self, strict=False):
        """
        Make the path absolute, resolving all symlinks on the way and also
        normalizing it.
        """

        return self.with_segments(os.path.realpath(self, strict=strict))

    if pwd:
        def owner(self, *, follow_symlinks=True):
            """
            Return the login name of the file owner.
            """
            uid = self.stat(follow_symlinks=follow_symlinks).st_uid
            return pwd.getpwuid(uid).pw_name

    if grp:
        def group(self, *, follow_symlinks=True):
            """
            Return the group name of the file gid.
            """
            gid = self.stat(follow_symlinks=follow_symlinks).st_gid
            return grp.getgrgid(gid).gr_name

    if hasattr(os, "readlink"):
        def readlink(self):
            """
            Return the path to which the symbolic link points.
            """
            return self.with_segments(os.readlink(self))

    def touch(self, mode=0o666, exist_ok=True):
        """
        Create this file with the given access mode, if it doesn't exist.
        """

        if exist_ok:
            # First try to bump modification time
            # Implementation note: GNU touch uses the UTIME_NOW option of
            # the utimensat() / futimens() functions.
            try:
                os.utime(self, None)
            except OSError:
                # Avoid exception chaining
                pass
            else:
                return
        flags = os.O_CREAT | os.O_WRONLY
        if not exist_ok:
            flags |= os.O_EXCL
        fd = os.open(self, flags, mode)
        os.close(fd)

    def mkdir(self, mode=0o777, parents=False, exist_ok=False):
        """
        Create a new directory at this given path.
        """
        try:
            os.mkdir(self, mode)
        except FileNotFoundError:
            if not parents or self.parent == self:
                raise
            self.parent.mkdir(parents=True, exist_ok=True)
            self.mkdir(mode, parents=False, exist_ok=exist_ok)
        except OSError:
            # Cannot rely on checking for EEXIST, since the operating system
            # could give priority to other errors like EACCES or EROFS
            if not exist_ok or not self.is_dir():
                raise

    def chmod(self, mode, *, follow_symlinks=True):
        """
        Change the permissions of the path, like os.chmod().
        """
        os.chmod(self, mode, follow_symlinks=follow_symlinks)

    def unlink(self, missing_ok=False):
        """
        Remove this file or link.
        If the path is a directory, use rmdir() instead.
        """
        try:
            os.unlink(self)
        except FileNotFoundError:
            if not missing_ok:
                raise

    def rmdir(self):
        """
        Remove this directory.  The directory must be empty.
        """
        os.rmdir(self)

    def rename(self, target):
        """
        Rename this path to the target path.

        The target path may be absolute or relative. Relative paths are
        interpreted relative to the current working directory, *not* the
        directory of the Path object.

        Returns the new Path instance pointing to the target path.
        """
        os.rename(self, target)
        return self.with_segments(target)

    def replace(self, target):
        """
        Rename this path to the target path, overwriting if that path exists.

        The target path may be absolute or relative. Relative paths are
        interpreted relative to the current working directory, *not* the
        directory of the Path object.

        Returns the new Path instance pointing to the target path.
        """
        os.replace(self, target)
        return self.with_segments(target)

    if hasattr(os, "symlink"):
        def symlink_to(self, target, target_is_directory=False):
            """
            Make this path a symlink pointing to the target path.
            Note the order of arguments (link, target) is the reverse of os.symlink.
            """
            os.symlink(target, self, target_is_directory)

    if hasattr(os, "link"):
        def hardlink_to(self, target):
            """
            Make this path a hard link pointing to the same file as *target*.

            Note the order of arguments (self, target) is the reverse of os.link's.
            """
            os.link(target, self)

    def expanduser(self):
        """ Return a new path with expanded ~ and ~user constructs
        (as returned by os.path.expanduser)
        """
        if (not (self.drive or self.root) and
            self._tail and self._tail[0][:1] == '~'):
            homedir = os.path.expanduser(self._tail[0])
            if homedir[:1] == "~":
                raise RuntimeError("Could not determine home directory.")
            drv, root, tail = self._parse_path(homedir)
            return self._from_parsed_parts(drv, root, tail + self._tail[1:])

        return self

    @classmethod
    def from_uri(cls, uri):
        """Return a new path from the given 'file' URI."""
        if not uri.startswith('file:'):
            raise ValueError(f"URI does not start with 'file:': {uri!r}")
        path = uri[5:]
        if path[:3] == '///':
            # Remove empty authority
            path = path[2:]
        elif path[:12] == '//localhost/':
            # Remove 'localhost' authority
            path = path[11:]
        if path[:3] == '///' or (path[:1] == '/' and path[2:3] in ':|'):
            # Remove slash before DOS device/UNC path
            path = path[1:]
        if path[1:2] == '|':
            # Replace bar with colon in DOS drive
            path = path[:1] + ':' + path[2:]
        from urllib.parse import unquote_to_bytes
        path = cls(os.fsdecode(unquote_to_bytes(path)))
        if not path.is_absolute():
            raise ValueError(f"URI is not absolute: {uri!r}")
        return path


class PosixPath(Path, PurePosixPath):
    """Path subclass for non-Windows systems.

    On a POSIX system, instantiating a Path should return this object.
    """
    __slots__ = ()

    if os.name == 'nt':
        def __new__(cls, *args, **kwargs):
            raise UnsupportedOperation(
                f"cannot instantiate {cls.__name__!r} on your system")

class WindowsPath(Path, PureWindowsPath):
    """Path subclass for Windows systems.

    On a Windows system, instantiating a Path should return this object.
    """
    __slots__ = ()

    if os.name != 'nt':
        def __new__(cls, *args, **kwargs):
            raise UnsupportedOperation(
                f"cannot instantiate {cls.__name__!r} on your system")
```
