## Supplementary software v0.2.1 for "Virtual control arms for paediatric myopia trials: external validation of axial-elongation models": pdb.py

```
#! /usr/bin/env python3

"""
The Python Debugger Pdb
=======================

To use the debugger in its simplest form:

        >>> import pdb
        >>> pdb.run('<a statement>')

The debugger's prompt is '(Pdb) '.  This will stop in the first
function call in <a statement>.

Alternatively, if a statement terminated with an unhandled exception,
you can use pdb's post-mortem facility to inspect the contents of the
traceback:

        >>> <a statement>
        <exception traceback>
        >>> import pdb
        >>> pdb.pm()

The commands recognized by the debugger are listed in the next
section.  Most can be abbreviated as indicated; e.g., h(elp) means
that 'help' can be typed as 'h' or 'help' (but not as 'he' or 'hel',
nor as 'H' or 'Help' or 'HELP').  Optional arguments are enclosed in
square brackets.  Alternatives in the command syntax are separated
by a vertical bar (|).

A blank line repeats the previous command literally, except for
'list', where it lists the next 11 lines.

Commands that the debugger doesn't recognize are assumed to be Python
statements and are executed in the context of the program being
debugged.  Python statements can also be prefixed with an exclamation
point ('!').  This is a powerful way to inspect the program being
debugged; it is even possible to change variables or call functions.
When an exception occurs in such a statement, the exception name is
printed but the debugger's state is not changed.

The debugger supports aliases, which can save typing.  And aliases can
have parameters (see the alias help entry) which allows one a certain
level of adaptability to the context under examination.

Multiple commands may be entered on a single line, separated by the
pair ';;'.  No intelligence is applied to separating the commands; the
input is split at the first ';;', even if it is in the middle of a
quoted string.

If a file ".pdbrc" exists in your home directory or in the current
directory, it is read in and executed as if it had been typed at the
debugger prompt.  This is particularly useful for aliases.  If both
files exist, the one in the home directory is read first and aliases
defined there can be overridden by the local file.  This behavior can be
disabled by passing the "readrc=False" argument to the Pdb constructor.

Aside from aliases, the debugger is not directly programmable; but it
is implemented as a class from which you can derive your own debugger
class, which you can make as fancy as you like.


Debugger commands
=================

"""
# NOTE: the actual command documentation is collected from docstrings of the
# commands and is appended to __doc__ after the class has been defined.

import os
import io
import re
import sys
import cmd
import bdb
import dis
import code
import glob
import token
import types
import codeop
import pprint
import signal
import inspect
import textwrap
import tokenize
import itertools
import traceback
import linecache
import _colorize

from contextlib import contextmanager
from rlcompleter import Completer
from types import CodeType


class Restart(Exception):
    """Causes a debugger to be restarted for the debugged python program."""
    pass

__all__ = ["run", "pm", "Pdb", "runeval", "runctx", "runcall", "set_trace",
           "post_mortem", "help"]


def find_first_executable_line(code):
    """ Try to find the first executable line of the code object.

    Equivalently, find the line number of the instruction that's
    after RESUME

    Return code.co_firstlineno if no executable line is found.
    """
    prev = None
    for instr in dis.get_instructions(code):
        if prev is not None and prev.opname == 'RESUME':
            if instr.positions.lineno is not None:
                return instr.positions.lineno
            return code.co_firstlineno
        prev = instr
    return code.co_firstlineno

def find_function(funcname, filename):
    cre = re.compile(r'def\s+%s(\s*\[.+\])?\s*[(]' % re.escape(funcname))
    try:
        fp = tokenize.open(filename)
    except OSError:
        lines = linecache.getlines(filename)
        if not lines:
            return None
        fp = io.StringIO(''.join(lines))
    funcdef = ""
    funcstart = None
    # consumer of this info expects the first line to be 1
    with fp:
        for lineno, line in enumerate(fp, start=1):
            if cre.match(line):
                funcstart, funcdef = lineno, line
            elif funcdef:
                funcdef += line

            if funcdef:
                try:
                    code = compile(funcdef, filename, 'exec')
                except SyntaxError:
                    continue
                # We should always be able to find the code object here
                funccode = next(c for c in code.co_consts if
                                isinstance(c, CodeType) and c.co_name == funcname)
                lineno_offset = find_first_executable_line(funccode)
                return funcname, filename, funcstart + lineno_offset - 1
    return None

def lasti2lineno(code, lasti):
    linestarts = list(dis.findlinestarts(code))
    linestarts.reverse()
    for i, lineno in linestarts:
        if lasti >= i:
            return lineno
    return 0


class _rstr(str):
    """String that doesn't quote its repr."""
    def __repr__(self):
        return self


class _ExecutableTarget:
    filename: str
    code: CodeType | str
    namespace: dict


class _ScriptTarget(_ExecutableTarget):
    def __init__(self, target):
        self._target = os.path.realpath(target)

        if not os.path.exists(self._target):
            print(f'Error: {target} does not exist')
            sys.exit(1)
        if os.path.isdir(self._target):
            print(f'Error: {target} is a directory')
            sys.exit(1)

        # If safe_path(-P) is not set, sys.path[0] is the directory
        # of pdb, and we should replace it with the directory of the script
        if not sys.flags.safe_path:
            sys.path[0] = os.path.dirname(self._target)

    def __repr__(self):
        return self._target

    @property
    def filename(self):
        return self._target

    @property
    def code(self):
        # Open the file each time because the file may be modified
        with io.open_code(self._target) as fp:
            return f"exec(compile({fp.read()!r}, {self._target!r}, 'exec'))"

    @property
    def namespace(self):
        return dict(
            __name__='__main__',
            __file__=self._target,
            __builtins__=__builtins__,
            __spec__=None,
        )


class _ModuleTarget(_ExecutableTarget):
    def __init__(self, target):
        self._target = target

        import runpy
        try:
            _, self._spec, self._code = runpy._get_module_details(self._target)
        except ImportError as e:
            print(f"ImportError: {e}")
            sys.exit(1)
        except Exception:
            traceback.print_exc()
            sys.exit(1)

    def __repr__(self):
        return self._target

    @property
    def filename(self):
        return self._code.co_filename

    @property
    def code(self):
        return self._code

    @property
    def namespace(self):
        return dict(
            __name__='__main__',
            __file__=os.path.normcase(os.path.abspath(self.filename)),
            __package__=self._spec.parent,
            __loader__=self._spec.loader,
            __spec__=self._spec,
            __builtins__=__builtins__,
        )


class _ZipTarget(_ExecutableTarget):
    def __init__(self, target):
        import runpy

        self._target = os.path.realpath(target)
        sys.path.insert(0, self._target)
        try:
            _, self._spec, self._code = runpy._get_main_module_details()
        except ImportError as e:
            print(f"ImportError: {e}")
            sys.exit(1)
        except Exception:
            traceback.print_exc()
            sys.exit(1)

    def __repr__(self):
        return self._target

    @property
    def filename(self):
        return self._code.co_filename

    @property
    def code(self):
        return self._code

    @property
    def namespace(self):
        return dict(
            __name__='__main__',
            __file__=os.path.normcase(os.path.abspath(self.filename)),
            __package__=self._spec.parent,
            __loader__=self._spec.loader,
            __spec__=self._spec,
            __builtins__=__builtins__,
        )


class _PdbInteractiveConsole(code.InteractiveConsole):
    def __init__(self, ns, message):
        self._message = message
        super().__init__(locals=ns, local_exit=True)

    def write(self, data):
        self._message(data, end='')


# Interaction prompt line will separate file and call info from code
# text using value of line_prefix string.  A newline and arrow may
# be to your liking.  You can set it once pdb is imported using the
# command "pdb.line_prefix = '\n% '".
# line_prefix = ': '    # Use this to get the old situation back
line_prefix = '\n-> '   # Probably a better default


class Pdb(bdb.Bdb, cmd.Cmd):
    _previous_sigint_handler = None

    # Limit the maximum depth of chained exceptions, we should be handling cycles,
    # but in case there are recursions, we stop at 999.
    MAX_CHAINED_EXCEPTION_DEPTH = 999

    _file_mtime_table = {}

    def __init__(self, completekey='tab', stdin=None, stdout=None, skip=None,
                 nosigint=False, readrc=True):
        bdb.Bdb.__init__(self, skip=skip)
        cmd.Cmd.__init__(self, completekey, stdin, stdout)
        sys.audit("pdb.Pdb")
        if stdout:
            self.use_rawinput = 0
        self.prompt = '(Pdb) '
        self.aliases = {}
        self.displaying = {}
        self.mainpyfile = ''
        self._wait_for_mainpyfile = False
        self.tb_lineno = {}
        # Try to load readline if it exists
        try:
            import readline
            # remove some common file name delimiters
            readline.set_completer_delims(' \t\n`@#%^&*()=+[{]}\\|;:\'",<>?')
        except ImportError:
            pass
        self.allow_kbdint = False
        self.nosigint = nosigint
        # Consider these characters as part of the command so when the users type
        # c.a or c['a'], it won't be recognized as a c(ontinue) command
        self.identchars = cmd.Cmd.identchars + '=.[](),"\'+-*/%@&|<>~^'

        # Read ~/.pdbrc and ./.pdbrc
        self.rcLines = []
        if readrc:
            try:
                with open(os.path.expanduser('~/.pdbrc'), encoding='utf-8') as rcFile:
                    self.rcLines.extend(rcFile)
            except OSError:
                pass
            try:
                with open(".pdbrc", encoding='utf-8') as rcFile:
                    self.rcLines.extend(rcFile)
            except OSError:
                pass

        self.commands = {} # associates a command list to breakpoint numbers
        self.commands_doprompt = {} # for each bp num, tells if the prompt
                                    # must be disp. after execing the cmd list
        self.commands_silent = {} # for each bp num, tells if the stack trace
                                  # must be disp. after execing the cmd list
        self.commands_defining = False # True while in the process of defining
                                       # a command list
        self.commands_bnum = None # The breakpoint number for which we are
                                  # defining a list

        self._chained_exceptions = tuple()
        self._chained_exception_index = 0

    def sigint_handler(self, signum, frame):
        if self.allow_kbdint:
            raise KeyboardInterrupt
        self.message("\nProgram interrupted. (Use 'cont' to resume).")
        self.set_step()
        self.set_trace(frame)

    def reset(self):
        bdb.Bdb.reset(self)
        self.forget()

    def forget(self):
        self.lineno = None
        self.stack = []
        self.curindex = 0
        if hasattr(self, 'curframe') and self.curframe:
            self.curframe.f_globals.pop('__pdb_convenience_variables', None)
        self.curframe = None
        self.curframe_locals = {}
        self.tb_lineno.clear()

    def setup(self, f, tb):
        self.forget()
        self.stack, self.curindex = self.get_stack(f, tb)
        while tb:
            # when setting up post-mortem debugging with a traceback, save all
            # the original line numbers to be displayed along the current line
            # numbers (which can be different, e.g. due to finally clauses)
            lineno = lasti2lineno(tb.tb_frame.f_code, tb.tb_lasti)
            self.tb_lineno[tb.tb_frame] = lineno
            tb = tb.tb_next
        self.curframe = self.stack[self.curindex][0]
        # The f_locals dictionary used to be updated from the actual frame
        # locals whenever the .f_locals accessor was called, so it was
        # cached here to ensure that modifications were not overwritten. While
        # the caching is no longer required now that f_locals is a direct proxy
        # on optimized frames, it's also harmless, so the code structure has
        # been left unchanged.
        self.curframe_locals = self.curframe.f_locals
        self.set_convenience_variable(self.curframe, '_frame', self.curframe)

        if self._chained_exceptions:
            self.set_convenience_variable(
                self.curframe,
                '_exception',
                self._chained_exceptions[self._chained_exception_index],
            )

        if self.rcLines:
            self.cmdqueue = [
                line for line in self.rcLines
                if line.strip() and not line.strip().startswith("#")
            ]
            self.rcLines = []

    # Override Bdb methods

    def user_call(self, frame, argument_list):
        """This method is called when there is the remote possibility
        that we ever need to stop in this function."""
        if self._wait_for_mainpyfile:
            return
        if self.stop_here(frame):
            self.message('--Call--')
            self.interaction(frame, None)

    def user_line(self, frame):
        """This function is called when we stop or break at this line."""
        if self._wait_for_mainpyfile:
            if (self.mainpyfile != self.canonic(frame.f_code.co_filename)):
                return
            self._wait_for_mainpyfile = False
        if self.trace_opcodes:
            # GH-127321
            # We want to avoid stopping at an opcode that does not have
            # an associated line number because pdb does not like it
            if frame.f_lineno is None:
                self.set_stepinstr()
                return
        if self.bp_commands(frame):
            self.interaction(frame, None)

    user_opcode = user_line

    def bp_commands(self, frame):
        """Call every command that was set for the current active breakpoint
        (if there is one).

        Returns True if the normal interaction function must be called,
        False otherwise."""
        # self.currentbp is set in bdb in Bdb.break_here if a breakpoint was hit
        if getattr(self, "currentbp", False) and \
               self.currentbp in self.commands:
            currentbp = self.currentbp
            self.currentbp = 0
            lastcmd_back = self.lastcmd
            self.setup(frame, None)
            for line in self.commands[currentbp]:
                self.onecmd(line)
            self.lastcmd = lastcmd_back
            if not self.commands_silent[currentbp]:
                self.print_stack_entry(self.stack[self.curindex])
            if self.commands_doprompt[currentbp]:
                self._cmdloop()
            self.forget()
            return
        return 1

    def user_return(self, frame, return_value):
        """This function is called when a return trap is set here."""
        if self._wait_for_mainpyfile:
            return
        frame.f_locals['__return__'] = return_value
        self.set_convenience_variable(frame, '_retval', return_value)
        self.message('--Return--')
        self.interaction(frame, None)

    def user_exception(self, frame, exc_info):
        """This function is called if an exception occurs,
        but only if we are to stop at or just below this level."""
        if self._wait_for_mainpyfile:
            return
        exc_type, exc_value, exc_traceback = exc_info
        frame.f_locals['__exception__'] = exc_type, exc_value
        self.set_convenience_variable(frame, '_exception', exc_value)

        # An 'Internal StopIteration' exception is an exception debug event
        # issued by the interpreter when handling a subgenerator run with
        # 'yield from' or a generator controlled by a for loop. No exception has
        # actually occurred in this case. The debugger uses this debug event to
        # stop when the debuggee is returning from such generators.
        prefix = 'Internal ' if (not exc_traceback
                                    and exc_type is StopIteration) else ''
        self.message('%s%s' % (prefix, self._format_exc(exc_value)))
        self.interaction(frame, exc_traceback)

    # General interaction function
    def _cmdloop(self):
        while True:
            try:
                # keyboard interrupts allow for an easy way to cancel
                # the current command, so allow them during interactive input
                self.allow_kbdint = True
                self.cmdloop()
                self.allow_kbdint = False
                break
            except KeyboardInterrupt:
                self.message('--KeyboardInterrupt--')

    def _validate_file_mtime(self):
        """Check if the source file of the current frame has been modified since
        the last time we saw it. If so, give a warning."""
        try:
            filename = self.curframe.f_code.co_filename
            mtime = os.path.getmtime(filename)
        except Exception:
            return
        if (filename in self._file_mtime_table and
            mtime != self._file_mtime_table[filename]):
            self.message(f"*** WARNING: file '{filename}' was edited, "
                         "running stale code until the program is rerun")
        self._file_mtime_table[filename] = mtime

    # Called before loop, handles display expressions
    # Set up convenience variable containers
    def _show_display(self):
        displaying = self.displaying.get(self.curframe)
        if displaying:
            for expr, oldvalue in displaying.items():
                newvalue = self._getval_except(expr)
                # check for identity first; this prevents custom __eq__ to
                # be called at every loop, and also prevents instances whose
                # fields are changed to be displayed
                if newvalue is not oldvalue and newvalue != oldvalue:
                    displaying[expr] = newvalue
                    self.message('display %s: %s  [old: %s]' %
                                 (expr, self._safe_repr(newvalue, expr),
                                  self._safe_repr(oldvalue, expr)))

    def _get_tb_and_exceptions(self, tb_or_exc):
        """
        Given a tracecack or an exception, return a tuple of chained exceptions
        and current traceback to inspect.

        This will deal with selecting the right ``__cause__`` or ``__context__``
        as well as handling cycles, and return a flattened list of exceptions we
        can jump to with do_exceptions.

        """
        _exceptions = []
        if isinstance(tb_or_exc, BaseException):
            traceback, current = tb_or_exc.__traceback__, tb_or_exc

            while current is not None:
                if current in _exceptions:
                    break
                _exceptions.append(current)
                if current.__cause__ is not None:
                    current = current.__cause__
                elif (
                    current.__context__ is not None and not current.__suppress_context__
                ):
                    current = current.__context__

                if len(_exceptions) >= self.MAX_CHAINED_EXCEPTION_DEPTH:
                    self.message(
                        f"More than {self.MAX_CHAINED_EXCEPTION_DEPTH}"
                        " chained exceptions found, not all exceptions"
                        "will be browsable with `exceptions`."
                    )
                    break
        else:
            traceback = tb_or_exc
        return tuple(reversed(_exceptions)), traceback

    @contextmanager
    def _hold_exceptions(self, exceptions):
        """
        Context manager to ensure proper cleaning of exceptions references

        When given a chained exception instead of a traceback,
        pdb may hold references to many objects which may leak memory.

        We use this context manager to make sure everything is properly cleaned

        """
        try:
            self._chained_exceptions = exceptions
            self._chained_exception_index = len(exceptions) - 1
            yield
        finally:
            # we can't put those in forget as otherwise they would
            # be cleared on exception change
            self._chained_exceptions = tuple()
            self._chained_exception_index = 0

    def interaction(self, frame, tb_or_exc):
        # Restore the previous signal handler at the Pdb prompt.
        if Pdb._previous_sigint_handler:
            try:
                signal.signal(signal.SIGINT, Pdb._previous_sigint_handler)
            except ValueError:  # ValueError: signal only works in main thread
                pass
            else:
                Pdb._previous_sigint_handler = None

        _chained_exceptions, tb = self._get_tb_and_exceptions(tb_or_exc)
        if isinstance(tb_or_exc, BaseException):
            assert tb is not None, "main exception must have a traceback"
        with self._hold_exceptions(_chained_exceptions):
            self.setup(frame, tb)
            # We should print the stack entry if and only if the user input
            # is expected, and we should print it right before the user input.
            # We achieve this by appending _pdbcmd_print_frame_status to the
            # command queue. If cmdqueue is not exausted, the user input is
            # not expected and we will not print the stack entry.
            self.cmdqueue.append('_pdbcmd_print_frame_status')
            self._cmdloop()
            # If _pdbcmd_print_frame_status is not used, pop it out
            if self.cmdqueue and self.cmdqueue[-1] == '_pdbcmd_print_frame_status':
                self.cmdqueue.pop()
            self.forget()

    def displayhook(self, obj):
        """Custom displayhook for the exec in default(), which prevents
        assignment of the _ variable in the builtins.
        """
        # reproduce the behavior of the standard displayhook, not printing None
        if obj is not None:
            self.message(repr(obj))

    @contextmanager
    def _disable_command_completion(self):
        completenames = self.completenames
        try:
            self.completenames = self.completedefault
            yield
        finally:
            self.completenames = completenames
        return

    def _exec_in_closure(self, source, globals, locals):
        """ Run source code in closure so code object created within source
            can find variables in locals correctly

            returns True if the source is executed, False otherwise
        """

        # Determine if the source should be executed in closure. Only when the
        # source compiled to multiple code objects, we should use this feature.
        # Otherwise, we can just raise an exception and normal exec will be used.

        code = compile(source, "<string>", "exec")
        if not any(isinstance(const, CodeType) for const in code.co_consts):
            return False

        # locals could be a proxy which does not support pop
        # copy it first to avoid modifying the original locals
        locals_copy = dict(locals)

        locals_copy["__pdb_eval__"] = {
            "result": None,
            "write_back": {}
        }

        # If the source is an expression, we need to print its value
        try:
            compile(source, "<string>", "eval")
        except SyntaxError:
            pass
        else:
            source = "__pdb_eval__['result'] = " + source

        # Add write-back to update the locals
        source = ("try:\n" +
                  textwrap.indent(source, "  ") + "\n" +
                  "finally:\n" +
                  "  __pdb_eval__['write_back'] = locals()")

        # Build a closure source code with freevars from locals like:
        # def __pdb_outer():
        #   var = None
        #   def __pdb_scope():  # This is the code object we want to execute
        #     nonlocal var
        #     <source>
        #   return __pdb_scope.__code__
        source_with_closure = ("def __pdb_outer():\n" +
                               "\n".join(f"  {var} = None" for var in locals_copy) + "\n" +
                               "  def __pdb_scope():\n" +
                               "\n".join(f"    nonlocal {var}" for var in locals_copy) + "\n" +
                               textwrap.indent(source, "    ") + "\n" +
                               "  return __pdb_scope.__code__"
                               )

        # Get the code object of __pdb_scope()
        # The exec fills locals_copy with the __pdb_outer() function and we can call
        # that to get the code object of __pdb_scope()
        ns = {}
        try:
            exec(source_with_closure, {}, ns)
        except Exception:
            return False
        code = ns["__pdb_outer"]()

        cells = tuple(types.CellType(locals_copy.get(var)) for var in code.co_freevars)

        try:
            exec(code, globals, locals_copy, closure=cells)
        except Exception:
            return False

        # get the data we need from the statement
        pdb_eval = locals_copy["__pdb_eval__"]

        # __pdb_eval__ should not be updated back to locals
        pdb_eval["write_back"].pop("__pdb_eval__")

        # Write all local variables back to locals
        locals.update(pdb_eval["write_back"])
        eval_result = pdb_eval["result"]
        if eval_result is not None:
            print(repr(eval_result))

        return True

    def default(self, line):
        if line[:1] == '!': line = line[1:].strip()
        locals = self.curframe_locals
        globals = self.curframe.f_globals
        try:
            buffer = line
            if (code := codeop.compile_command(line + '\n', '<stdin>', 'single')) is None:
                # Multi-line mode
                with self._disable_command_completion():
                    buffer = line
                    continue_prompt = "...   "
                    while (code := codeop.compile_command(buffer, '<stdin>', 'single')) is None:
                        if self.use_rawinput:
                            try:
                                line = input(continue_prompt)
                            except (EOFError, KeyboardInterrupt):
                                self.lastcmd = ""
                                print('\n')
                                return
                        else:
                            self.stdout.write(continue_prompt)
                            self.stdout.flush()
                            line = self.stdin.readline()
                            if not len(line):
                                self.lastcmd = ""
                                self.stdout.write('\n')
                                self.stdout.flush()
                                return
                            else:
                                line = line.rstrip('\r\n')
                        buffer += '\n' + line
                    self.lastcmd = buffer
            save_stdout = sys.stdout
            save_stdin = sys.stdin
            save_displayhook = sys.displayhook
            try:
                sys.stdin = self.stdin
                sys.stdout = self.stdout
                sys.displayhook = self.displayhook
                if not self._exec_in_closure(buffer, globals, locals):
                    exec(code, globals, locals)
            finally:
                sys.stdout = save_stdout
                sys.stdin = save_stdin
                sys.displayhook = save_displayhook
        except:
            self._error_exc()

    def _replace_convenience_variables(self, line):
        """Replace the convenience variables in 'line' with their values.
           e.g. $foo is replaced by __pdb_convenience_variables["foo"].
           Note: such pattern in string literals will be skipped"""

        if "$" not in line:
            return line

        dollar_start = dollar_end = -1
        replace_variables = []
        try:
            for t in tokenize.generate_tokens(io.StringIO(line).readline):
                token_type, token_string, start, end, _ = t
                if token_type == token.OP and token_string == '$':
                    dollar_start, dollar_end = start, end
                elif start == dollar_end and token_type == token.NAME:
                    # line is a one-line command so we only care about column
                    replace_variables.append((dollar_start[1], end[1], token_string))
        except tokenize.TokenError:
            return line

        if not replace_variables:
            return line

        last_end = 0
        line_pieces = []
        for start, end, name in replace_variables:
            line_pieces.append(line[last_end:start] + f'__pdb_convenience_variables["{name}"]')
            last_end = end
        line_pieces.append(line[last_end:])

        return ''.join(line_pieces)

    def precmd(self, line):
        """Handle alias expansion and ';;' separator."""
        if not line.strip():
            return line
        args = line.split()
        while args[0] in self.aliases:
            line = self.aliases[args[0]]
            for idx in range(1, 10):
                if f'%{idx}' in line:
                    if idx >= len(args):
                        self.error(f"Not enough arguments for alias '{args[0]}'")
                        # This is a no-op
                        return "!"
                    line = line.replace(f'%{idx}', args[idx])
                elif '%*' not in line:
                    if idx < len(args):
                        self.error(f"Too many arguments for alias '{args[0]}'")
                        # This is a no-op
                        return "!"
                    break

            line = line.replace("%*", ' '.join(args[1:]))
            args = line.split()
        # split into ';;' separated commands
        # unless it's an alias command
        if args[0] != 'alias':
            marker = line.find(';;')
            if marker >= 0:
                # queue up everything after marker
                next = line[marker+2:].lstrip()
                self.cmdqueue.insert(0, next)
                line = line[:marker].rstrip()

        # Replace all the convenience variables
        line = self._replace_convenience_variables(line)

        return line

    def onecmd(self, line):
        """Interpret the argument as though it had been typed in response
        to the prompt.

        Checks whether this line is typed at the normal prompt or in
        a breakpoint command list definition.
        """
        if not self.commands_defining:
            self._validate_file_mtime()
            if line.startswith('_pdbcmd'):
                command, arg, line = self.parseline(line)
                if hasattr(self, command):
                    return getattr(self, command)(arg)
            return cmd.Cmd.onecmd(self, line)
        else:
            return self.handle_command_def(line)

    def handle_command_def(self, line):
        """Handles one command line during command list definition."""
        cmd, arg, line = self.parseline(line)
        if not cmd:
            return False
        if cmd == 'silent':
            self.commands_silent[self.commands_bnum] = True
            return False  # continue to handle other cmd def in the cmd list
        elif cmd == 'end':
            return True  # end of cmd list
        cmdlist = self.commands[self.commands_bnum]
        if arg:
            cmdlist.append(cmd+' '+arg)
        else:
            cmdlist.append(cmd)
        # Determine if we must stop
        try:
            func = getattr(self, 'do_' + cmd)
        except AttributeError:
            func = self.default
        # one of the resuming commands
        if func.__name__ in self.commands_resuming:
            self.commands_doprompt[self.commands_bnum] = False
            return True
        return False

    # interface abstraction functions

    def message(self, msg, end='\n'):
        print(msg, end=end, file=self.stdout)

    def error(self, msg):
        print('***', msg, file=self.stdout)

    # convenience variables

    def set_convenience_variable(self, frame, name, value):
        if '__pdb_convenience_variables' not in frame.f_globals:
            frame.f_globals['__pdb_convenience_variables'] = {}
        frame.f_globals['__pdb_convenience_variables'][name] = value

    # Generic completion functions.  Individual complete_foo methods can be
    # assigned below to one of these functions.

    def completenames(self, text, line, begidx, endidx):
        # Overwrite completenames() of cmd so for the command completion,
        # if no current command matches, check for expressions as well
        commands = super().completenames(text, line, begidx, endidx)
        for alias in self.aliases:
            if alias.startswith(text):
                commands.append(alias)
        if commands:
            return commands
        else:
            expressions = self._complete_expression(text, line, begidx, endidx)
            if expressions:
                return expressions
            return self.completedefault(text, line, begidx, endidx)

    def _complete_location(self, text, line, begidx, endidx):
        # Complete a file/module/function location for break/tbreak/clear.
        if line.strip().endswith((':', ',')):
            # Here comes a line number or a condition which we can't complete.
            return []
        # First, try to find matching functions (i.e. expressions).
        try:
            ret = self._complete_expression(text, line, begidx, endidx)
        except Exception:
            ret = []
        # Then, try to complete file names as well.
        globs = glob.glob(glob.escape(text) + '*')
        for fn in globs:
            if os.path.isdir(fn):
                ret.append(fn + '/')
            elif os.path.isfile(fn) and fn.lower().endswith(('.py', '.pyw')):
                ret.append(fn + ':')
        return ret

    def _complete_bpnumber(self, text, line, begidx, endidx):
        # Complete a breakpoint number.  (This would be more helpful if we could
        # display additional info along with the completions, such as file/line
        # of the breakpoint.)
        return [str(i) for i, bp in enumerate(bdb.Breakpoint.bpbynumber)
                if bp is not None and str(i).startswith(text)]

    def _complete_expression(self, text, line, begidx, endidx):
        # Complete an arbitrary expression.
        if not self.curframe:
            return []
        # Collect globals and locals.  It is usually not really sensible to also
        # complete builtins, and they clutter the namespace quite heavily, so we
        # leave them out.
        ns = {**self.curframe.f_globals, **self.curframe_locals}
        if text.startswith("$"):
            # Complete convenience variables
            conv_vars = self.curframe.f_globals.get('__pdb_convenience_variables', {})
            return [f"${name}" for name in conv_vars if name.startswith(text[1:])]
        if '.' in text:
            # Walk an attribute chain up to the last part, similar to what
            # rlcompleter does.  This will bail if any of the parts are not
            # simple attribute access, which is what we want.
            dotted = text.split('.')
            try:
                obj = ns[dotted[0]]
                for part in dotted[1:-1]:
                    obj = getattr(obj, part)
            except (KeyError, AttributeError):
                return []
            prefix = '.'.join(dotted[:-1]) + '.'
            return [prefix + n for n in dir(obj) if n.startswith(dotted[-1])]
        else:
            # Complete a simple name.
            return [n for n in ns.keys() if n.startswith(text)]

    def completedefault(self, text, line, begidx, endidx):
        if text.startswith("$"):
            # Complete convenience variables
            conv_vars = self.curframe.f_globals.get('__pdb_convenience_variables', {})
            return [f"${name}" for name in conv_vars if name.startswith(text[1:])]

        # Use rlcompleter to do the completion
        state = 0
        matches = []
        completer = Completer(self.curframe.f_globals | self.curframe_locals)
        while (match := completer.complete(text, state)) is not None:
            matches.append(match)
            state += 1
        return matches

    # Pdb meta commands, only intended to be used internally by pdb

    def _pdbcmd_print_frame_status(self, arg):
        self.print_stack_entry(self.stack[self.curindex])
        self._show_display()

    # Command definitions, called by cmdloop()
    # The argument is the remaining string on the command line
    # Return true to exit from the command loop

    def do_commands(self, arg):
        """(Pdb) commands [bpnumber]
        (com) ...
        (com) end
        (Pdb)

        Specify a list of commands for breakpoint number bpnumber.
        The commands themselves are entered on the following lines.
        Type a line containing just 'end' to terminate the commands.
        The commands are executed when the breakpoint is hit.

        To remove all commands from a breakpoint, type commands and
        follow it immediately with end; that is, give no commands.

        With no bpnumber argument, commands refers to the last
        breakpoint set.

        You can use breakpoint commands to start your program up
        again.  Simply use the continue command, or step, or any other
        command that resumes execution.

        Specifying any command resuming execution (currently continue,
        step, next, return, jump, quit and their abbreviations)
        terminates the command list (as if that command was
        immediately followed by end).  This is because any time you
        resume execution (even with a simple next or step), you may
        encounter another breakpoint -- which could have its own
        command list, leading to ambiguities about which list to
        execute.

        If you use the 'silent' command in the command list, the usual
        message about stopping at a breakpoint is not printed.  This
        may be desirable for breakpoints that are to print a specific
        message and then continue.  If none of the other commands
        print anything, you will see no sign that the breakpoint was
        reached.
        """
        if not arg:
            bnum = len(bdb.Breakpoint.bpbynumber) - 1
        else:
            try:
                bnum = int(arg)
            except:
                self._print_invalid_arg(arg)
                return
        try:
            self.get_bpbynumber(bnum)
        except ValueError as err:
            self.error('cannot set commands: %s' % err)
            return

        self.commands_bnum = bnum
        # Save old definitions for the case of a keyboard interrupt.
        if bnum in self.commands:
            old_command_defs = (self.commands[bnum],
                                self.commands_doprompt[bnum],
                                self.commands_silent[bnum])
        else:
            old_command_defs = None
        self.commands[bnum] = []
        self.commands_doprompt[bnum] = True
        self.commands_silent[bnum] = False

        prompt_back = self.prompt
        self.prompt = '(com) '
        self.commands_defining = True
        try:
            self.cmdloop()
        except KeyboardInterrupt:
            # Restore old definitions.
            if old_command_defs:
                self.commands[bnum] = old_command_defs[0]
                self.commands_doprompt[bnum] = old_command_defs[1]
                self.commands_silent[bnum] = old_command_defs[2]
            else:
                del self.commands[bnum]
                del self.commands_doprompt[bnum]
                del self.commands_silent[bnum]
            self.error('command definition aborted, old commands restored')
        finally:
            self.commands_defining = False
            self.prompt = prompt_back

    complete_commands = _complete_bpnumber

    def do_break(self, arg, temporary = 0):
        """b(reak) [ ([filename:]lineno | function) [, condition] ]

        Without argument, list all breaks.

        With a line number argument, set a break at this line in the
        current file.  With a function name, set a break at the first
        executable line of that function.  If a second argument is
        present, it is a string specifying an expression which must
        evaluate to true before the breakpoint is honored.

        The line number may be prefixed with a filename and a colon,
        to specify a breakpoint in another file (probably one that
        hasn't been loaded yet).  The file is searched for on
        sys.path; the .py suffix may be omitted.
        """
        if not arg:
            if self.breaks:  # There's at least one
                self.message("Num Type         Disp Enb   Where")
                for bp in bdb.Breakpoint.bpbynumber:
                    if bp:
                        self.message(bp.bpformat())
            return
        # parse arguments; comma has lowest precedence
        # and cannot occur in filename
        filename = None
        lineno = None
        cond = None
        comma = arg.find(',')
        if comma > 0:
            # parse stuff after comma: "condition"
            cond = arg[comma+1:].lstrip()
            if err := self._compile_error_message(cond):
                self.error('Invalid condition %s: %r' % (cond, err))
                return
            arg = arg[:comma].rstrip()
        # parse stuff before comma: [filename:]lineno | function
        colon = arg.rfind(':')
        funcname = None
        if colon >= 0:
            filename = arg[:colon].rstrip()
            f = self.lookupmodule(filename)
            if not f:
                self.error('%r not found from sys.path' % filename)
                return
            else:
                filename = f
            arg = arg[colon+1:].lstrip()
            try:
                lineno = int(arg)
            except ValueError:
                self.error('Bad lineno: %s' % arg)
                return
        else:
            # no colon; can be lineno or function
            try:
                lineno = int(arg)
            except ValueError:
                try:
                    func = eval(arg,
                                self.curframe.f_globals,
                                self.curframe_locals)
                except:
                    func = arg
                try:
                    if hasattr(func, '__func__'):
                        func = func.__func__
                    code = func.__code__
                    #use co_name to identify the bkpt (function names
                    #could be aliased, but co_name is invariant)
                    funcname = code.co_name
                    lineno = find_first_executable_line(code)
                    filename = code.co_filename
                except:
                    # last thing to try
                    (ok, filename, ln) = self.lineinfo(arg)
                    if not ok:
                        self.error('The specified object %r is not a function '
                                   'or was not found along sys.path.' % arg)
                        return
                    funcname = ok # ok contains a function name
                    lineno = int(ln)
        if not filename:
            filename = self.defaultFile()
        # Check for reasonable breakpoint
        line = self.checkline(filename, lineno)
        if line:
            # now set the break point
            err = self.set_break(filename, line, temporary, cond, funcname)
            if err:
                self.error(err)
            else:
                bp = self.get_breaks(filename, line)[-1]
                self.message("Breakpoint %d at %s:%d" %
                             (bp.number, bp.file, bp.line))

    # To be overridden in derived debuggers
    def defaultFile(self):
        """Produce a reasonable default."""
        filename = self.curframe.f_code.co_filename
        if filename == '<string>' and self.mainpyfile:
            filename = self.mainpyfile
        return filename

    do_b = do_break

    complete_break = _complete_location
    complete_b = _complete_location

    def do_tbreak(self, arg):
        """tbreak [ ([filename:]lineno | function) [, condition] ]

        Same arguments as break, but sets a temporary breakpoint: it
        is automatically deleted when first hit.
        """
        self.do_break(arg, 1)

    complete_tbreak = _complete_location

    def lineinfo(self, identifier):
        failed = (None, None, None)
        # Input is identifier, may be in single quotes
        idstring = identifier.split("'")
        if len(idstring) == 1:
            # not in single quotes
            id = idstring[0].strip()
        elif len(idstring) == 3:
            # quoted
            id = idstring[1].strip()
        else:
            return failed
        if id == '': return failed
        parts = id.split('.')
        # Protection for derived debuggers
        if parts[0] == 'self':
            del parts[0]
            if len(parts) == 0:
                return failed
        # Best first guess at file to look at
        fname = self.defaultFile()
        if len(parts) == 1:
            item = parts[0]
        else:
            # More than one part.
            # First is module, second is method/class
            f = self.lookupmodule(parts[0])
            if f:
                fname = f
            item = parts[1]
        answer = find_function(item, self.canonic(fname))
        return answer or failed

    def checkline(self, filename, lineno):
        """Check whether specified line seems to be executable.

        Return `lineno` if it is, 0 if not (e.g. a docstring, comment, blank
        line or EOF). Warning: testing is not comprehensive.
        """
        # this method should be callable before starting debugging, so default
        # to "no globals" if there is no current frame
        frame = getattr(self, 'curframe', None)
        globs = frame.f_globals if frame else None
        line = linecache.getline(filename, lineno, globs)
        if not line:
            self.message('End of file')
            return 0
        line = line.strip()
        # Don't allow setting breakpoint at a blank line
        if (not line or (line[0] == '#') or
             (line[:3] == '"""') or line[:3] == "'''"):
            self.error('Blank or comment')
            return 0
        return lineno

    def do_enable(self, arg):
        """enable bpnumber [bpnumber ...]

        Enables the breakpoints given as a space separated list of
        breakpoint numbers.
        """
        args = arg.split()
        for i in args:
            try:
                bp = self.get_bpbynumber(i)
            except ValueError as err:
                self.error(err)
            else:
                bp.enable()
                self.message('Enabled %s' % bp)

    complete_enable = _complete_bpnumber

    def do_disable(self, arg):
        """disable bpnumber [bpnumber ...]

        Disables the breakpoints given as a space separated list of
        breakpoint numbers.  Disabling a breakpoint means it cannot
        cause the program to stop execution, but unlike clearing a
        breakpoint, it remains in the list of breakpoints and can be
        (re-)enabled.
        """
        args = arg.split()
        for i in args:
            try:
                bp = self.get_bpbynumber(i)
            except ValueError as err:
                self.error(err)
            else:
                bp.disable()
                self.message('Disabled %s' % bp)

    complete_disable = _complete_bpnumber

    def do_condition(self, arg):
        """condition bpnumber [condition]

        Set a new condition for the breakpoint, an expression which
        must evaluate to true before the breakpoint is honored.  If
        condition is absent, any existing condition is removed; i.e.,
        the breakpoint is made unconditional.
        """
        args = arg.split(' ', 1)
        try:
            cond = args[1]
            if err := self._compile_error_message(cond):
                self.error('Invalid condition %s: %r' % (cond, err))
                return
        except IndexError:
            cond = None
        try:
            bp = self.get_bpbynumber(args[0].strip())
        except IndexError:
            self.error('Breakpoint number expected')
        except ValueError as err:
            self.error(err)
        else:
            bp.cond = cond
            if not cond:
                self.message('Breakpoint %d is now unconditional.' % bp.number)
            else:
                self.message('New condition set for breakpoint %d.' % bp.number)

    complete_condition = _complete_bpnumber

    def do_ignore(self, arg):
        """ignore bpnumber [count]

        Set the ignore count for the given breakpoint number.  If
        count is omitted, the ignore count is set to 0.  A breakpoint
        becomes active when the ignore count is zero.  When non-zero,
        the count is decremented each time the breakpoint is reached
        and the breakpoint is not disabled and any associated
        condition evaluates to true.
        """
        args = arg.split()
        if not args:
            self.error('Breakpoint number expected')
            return
        if len(args) == 1:
            count = 0
        elif len(args) == 2:
            try:
                count = int(args[1])
            except ValueError:
                self._print_invalid_arg(arg)
                return
        else:
            self._print_invalid_arg(arg)
            return
        try:
            bp = self.get_bpbynumber(args[0].strip())
        except ValueError as err:
            self.error(err)
        else:
            bp.ignore = count
            if count > 0:
                if count > 1:
                    countstr = '%d crossings' % count
                else:
                    countstr = '1 crossing'
                self.message('Will ignore next %s of breakpoint %d.' %
                             (countstr, bp.number))
            else:
                self.message('Will stop next time breakpoint %d is reached.'
                             % bp.number)

    complete_ignore = _complete_bpnumber

    def do_clear(self, arg):
        """cl(ear) [filename:lineno | bpnumber ...]

        With a space separated list of breakpoint numbers, clear
        those breakpoints.  Without argument, clear all breaks (but
        first ask confirmation).  With a filename:lineno argument,
        clear all breaks at that line in that file.
        """
        if not arg:
            try:
                reply = input('Clear all breaks? ')
            except EOFError:
                reply = 'no'
            reply = reply.strip().lower()
            if reply in ('y', 'yes'):
                bplist = [bp for bp in bdb.Breakpoint.bpbynumber if bp]
                self.clear_all_breaks()
                for bp in bplist:
                    self.message('Deleted %s' % bp)
            return
        if ':' in arg:
            # Make sure it works for "clear C:\foo\bar.py:12"
            i = arg.rfind(':')
            filename = arg[:i]
            arg = arg[i+1:]
            try:
                lineno = int(arg)
            except ValueError:
                err = "Invalid line number (%s)" % arg
            else:
                bplist = self.get_breaks(filename, lineno)[:]
                err = self.clear_break(filename, lineno)
            if err:
                self.error(err)
            else:
                for bp in bplist:
                    self.message('Deleted %s' % bp)
            return
        numberlist = arg.split()
        for i in numberlist:
            try:
                bp = self.get_bpbynumber(i)
            except ValueError as err:
                self.error(err)
            else:
                self.clear_bpbynumber(i)
                self.message('Deleted %s' % bp)
    do_cl = do_clear # 'c' is already an abbreviation for 'continue'

    complete_clear = _complete_location
    complete_cl = _complete_location

    def do_where(self, arg):
        """w(here)

        Print a stack trace, with the most recent frame at the bottom.
        An arrow indicates the "current frame", which determines the
        context of most commands.  'bt' is an alias for this command.
        """
        if arg:
            self._print_invalid_arg(arg)
            return
        self.print_stack_trace()
    do_w = do_where
    do_bt = do_where

    def _select_frame(self, number):
        assert 0 <= number < len(self.stack)
        self.curindex = number
        self.curframe = self.stack[self.curindex][0]
        self.curframe_locals = self.curframe.f_locals
        self.set_convenience_variable(self.curframe, '_frame', self.curframe)
        self.print_stack_entry(self.stack[self.curindex])
        self.lineno = None

    def do_exceptions(self, arg):
        """exceptions [number]

        List or change current exception in an exception chain.

        Without arguments, list all the current exception in the exception
        chain. Exceptions will be numbered, with the current exception indicated
        with an arrow.

        If given an integer as argument, switch to the exception at that index.
        """
        if not self._chained_exceptions:
            self.message(
                "Did not find chained exceptions. To move between"
                " exceptions, pdb/post_mortem must be given an exception"
                " object rather than a traceback."
            )
            return
        if not arg:
            for ix, exc in enumerate(self._chained_exceptions):
                prompt = ">" if ix == self._chained_exception_index else " "
                rep = repr(exc)
                if len(rep) > 80:
                    rep = rep[:77] + "..."
                indicator = (
                    "  -"
                    if self._chained_exceptions[ix].__traceback__ is None
                    else f"{ix:>3}"
                )
                self.message(f"{prompt} {indicator} {rep}")
        else:
            try:
                number = int(arg)
            except ValueError:
                self.error("Argument must be an integer")
                return
            if 0 <= number < len(self._chained_exceptions):
                if self._chained_exceptions[number].__traceback__ is None:
                    self.error("This exception does not have a traceback, cannot jump to it")
                    return

                self._chained_exception_index = number
                self.setup(None, self._chained_exceptions[number].__traceback__)
                self.print_stack_entry(self.stack[self.curindex])
            else:
                self.error("No exception with that number")

    def do_up(self, arg):
        """u(p) [count]

        Move the current frame count (default one) levels up in the
        stack trace (to an older frame).
        """
        if self.curindex == 0:
            self.error('Oldest frame')
            return
        try:
            count = int(arg or 1)
        except ValueError:
            self.error('Invalid frame count (%s)' % arg)
            return
        if count < 0:
            newframe = 0
        else:
            newframe = max(0, self.curindex - count)
        self._select_frame(newframe)
    do_u = do_up

    def do_down(self, arg):
        """d(own) [count]

        Move the current frame count (default one) levels down in the
        stack trace (to a newer frame).
        """
        if self.curindex + 1 == len(self.stack):
            self.error('Newest frame')
            return
        try:
            count = int(arg or 1)
        except ValueError:
            self.error('Invalid frame count (%s)' % arg)
            return
        if count < 0:
            newframe = len(self.stack) - 1
        else:
            newframe = min(len(self.stack) - 1, self.curindex + count)
        self._select_frame(newframe)
    do_d = do_down

    def do_until(self, arg):
        """unt(il) [lineno]

        Without argument, continue execution until the line with a
        number greater than the current one is reached.  With a line
        number, continue execution until a line with a number greater
        or equal to that is reached.  In both cases, also stop when
        the current frame returns.
        """
        if arg:
            try:
                lineno = int(arg)
            except ValueError:
                self.error('Error in argument: %r' % arg)
                return
            if lineno <= self.curframe.f_lineno:
                self.error('"until" line number is smaller than current '
                           'line number')
                return
        else:
            lineno = None
        self.set_until(self.curframe, lineno)
        return 1
    do_unt = do_until

    def do_step(self, arg):
        """s(tep)

        Execute the current line, stop at the first possible occasion
        (either in a function that is called or in the current
        function).
        """
        if arg:
            self._print_invalid_arg(arg)
            return
        self.set_step()
        return 1
    do_s = do_step

    def do_next(self, arg):
        """n(ext)

        Continue execution until the next line in the current function
        is reached or it returns.
        """
        if arg:
            self._print_invalid_arg(arg)
            return
        self.set_next(self.curframe)
        return 1
    do_n = do_next

    def do_run(self, arg):
        """run [args...]

        Restart the debugged python program. If a string is supplied
        it is split with "shlex", and the result is used as the new
        sys.argv.  History, breakpoints, actions and debugger options
        are preserved.  "restart" is an alias for "run".
        """
        if arg:
            import shlex
            argv0 = sys.argv[0:1]
            try:
                sys.argv = shlex.split(arg)
            except ValueError as e:
                self.error('Cannot run %s: %s' % (arg, e))
                return
            sys.argv[:0] = argv0
        # this is caught in the main debugger loop
        raise Restart

    do_restart = do_run

    def do_return(self, arg):
        """r(eturn)

        Continue execution until the current function returns.
        """
        if arg:
            self._print_invalid_arg(arg)
            return
        self.set_return(self.curframe)
        return 1
    do_r = do_return

    def do_continue(self, arg):
        """c(ont(inue))

        Continue execution, only stop when a breakpoint is encountered.
        """
        if arg:
            self._print_invalid_arg(arg)
            return
        if not self.nosigint:
            try:
                Pdb._previous_sigint_handler = \
                    signal.signal(signal.SIGINT, self.sigint_handler)
            except ValueError:
                # ValueError happens when do_continue() is invoked from
                # a non-main thread in which case we just continue without
                # SIGINT set. Would printing a message here (once) make
                # sense?
                pass
        self.set_continue()
        return 1
    do_c = do_cont = do_continue

    def do_jump(self, arg):
        """j(ump) lineno

        Set the next line that will be executed.  Only available in
        the bottom-most frame.  This lets you jump back and execute
        code again, or jump forward to skip code that you don't want
        to run.

        It should be noted that not all jumps are allowed -- for
        instance it is not possible to jump into the middle of a
        for loop or out of a finally clause.
        """
        if self.curindex + 1 != len(self.stack):
            self.error('You can only jump within the bottom frame')
            return
        try:
            arg = int(arg)
        except ValueError:
            self.error("The 'jump' command requires a line number")
        else:
            try:
                # Do the jump, fix up our copy of the stack, and display the
                # new position
                self.curframe.f_lineno = arg
                self.stack[self.curindex] = self.stack[self.curindex][0], arg
                self.print_stack_entry(self.stack[self.curindex])
            except ValueError as e:
                self.error('Jump failed: %s' % e)
    do_j = do_jump

    def do_debug(self, arg):
        """debug code

        Enter a recursive debugger that steps through the code
        argument (which is an arbitrary expression or statement to be
        executed in the current environment).
        """
        sys.settrace(None)
        globals = self.curframe.f_globals
        locals = self.curframe_locals
        p = Pdb(self.completekey, self.stdin, self.stdout)
        p.prompt = "(%s) " % self.prompt.strip()
        self.message("ENTERING RECURSIVE DEBUGGER")
        try:
            sys.call_tracing(p.run, (arg, globals, locals))
        except Exception:
            self._error_exc()
        self.message("LEAVING RECURSIVE DEBUGGER")
        sys.settrace(self.trace_dispatch)
        self.lastcmd = p.lastcmd

    complete_debug = _complete_expression

    def do_quit(self, arg):
        """q(uit) | exit

        Quit from the debugger. The program being executed is aborted.
        """
        self._user_requested_quit = True
        self.set_quit()
        return 1

    do_q = do_quit
    do_exit = do_quit

    def do_EOF(self, arg):
        """EOF

        Handles the receipt of EOF as a command.
        """
        self.message('')
        self._user_requested_quit = True
        self.set_quit()
        return 1

    def do_args(self, arg):
        """a(rgs)

        Print the argument list of the current function.
        """
        if arg:
            self._print_invalid_arg(arg)
            return
        co = self.curframe.f_code
        dict = self.curframe_locals
        n = co.co_argcount + co.co_kwonlyargcount
        if co.co_flags & inspect.CO_VARARGS: n = n+1
        if co.co_flags & inspect.CO_VARKEYWORDS: n = n+1
        for i in range(n):
            name = co.co_varnames[i]
            if name in dict:
                self.message('%s = %s' % (name, self._safe_repr(dict[name], name)))
            else:
                self.message('%s = *** undefined ***' % (name,))
    do_a = do_args

    def do_retval(self, arg):
        """retval

        Print the return value for the last return of a function.
        """
        if arg:
            self._print_invalid_arg(arg)
            return
        if '__return__' in self.curframe_locals:
            self.message(self._safe_repr(self.curframe_locals['__return__'], "retval"))
        else:
            self.error('Not yet returned!')
    do_rv = do_retval

    def _getval(self, arg):
        try:
            return eval(arg, self.curframe.f_globals, self.curframe_locals)
        except:
            self._error_exc()
            raise

    def _getval_except(self, arg, frame=None):
        try:
            if frame is None:
                return eval(arg, self.curframe.f_globals, self.curframe_locals)
            else:
                return eval(arg, frame.f_globals, frame.f_locals)
        except BaseException as exc:
            return _rstr('** raised %s **' % self._format_exc(exc))

    def _error_exc(self):
        exc = sys.exception()
        self.error(self._format_exc(exc))

    def _msg_val_func(self, arg, func):
        try:
            val = self._getval(arg)
        except:
            return  # _getval() has displayed the error
        try:
            self.message(func(val))
        except:
            self._error_exc()

    def _safe_repr(self, obj, expr):
        try:
            return repr(obj)
        except Exception as e:
            return _rstr(f"*** repr({expr}) failed: {self._format_exc(e)} ***")

    def do_p(self, arg):
        """p expression

        Print the value of the expression.
        """
        self._msg_val_func(arg, repr)

    def do_pp(self, arg):
        """pp expression

        Pretty-print the value of the expression.
        """
        self._msg_val_func(arg, pprint.pformat)

    complete_print = _complete_expression
    complete_p = _complete_expression
    complete_pp = _complete_expression

    def do_list(self, arg):
        """l(ist) [first[, last] | .]

        List source code for the current file.  Without arguments,
        list 11 lines around the current line or continue the previous
        listing.  With . as argument, list 11 lines around the current
        line.  With one argument, list 11 lines starting at that line.
        With two arguments, list the given range; if the second
        argument is less than the first, it is a count.

        The current line in the current frame is indicated by "->".
        If an exception is being debugged, the line where the
        exception was originally raised or propagated is indicated by
        ">>", if it differs from the current line.
        """
        self.lastcmd = 'list'
        last = None
        if arg and arg != '.':
            try:
                if ',' in arg:
                    first, last = arg.split(',')
                    first = int(first.strip())
                    last = int(last.strip())
                    if last < first:
                        # assume it's a count
                        last = first + last
                else:
                    first = int(arg.strip())
                    first = max(1, first - 5)
            except ValueError:
                self.error('Error in argument: %r' % arg)
                return
        elif self.lineno is None or arg == '.':
            first = max(1, self.curframe.f_lineno - 5)
        else:
            first = self.lineno + 1
        if last is None:
            last = first + 10
        filename = self.curframe.f_code.co_filename
        # gh-93696: stdlib frozen modules provide a useful __file__
        # this workaround can be removed with the closure of gh-89815
        if filename.startswith("<frozen"):
            tmp = self.curframe.f_globals.get("__file__")
            if isinstance(tmp, str):
                filename = tmp
        breaklist = self.get_file_breaks(filename)
        try:
            lines = linecache.getlines(filename, self.curframe.f_globals)
            self._print_lines(lines[first-1:last], first, breaklist,
                              self.curframe)
            self.lineno = min(last, len(lines))
            if len(lines) < last:
                self.message('[EOF]')
        except KeyboardInterrupt:
            pass
    do_l = do_list

    def do_longlist(self, arg):
        """ll | longlist

        List the whole source code for the current function or frame.
        """
        if arg:
            self._print_invalid_arg(arg)
            return
        filename = self.curframe.f_code.co_filename
        breaklist = self.get_file_breaks(filename)
        try:
            lines, lineno = self._getsourcelines(self.curframe)
        except OSError as err:
            self.error(err)
            return
        self._print_lines(lines, lineno, breaklist, self.curframe)
    do_ll = do_longlist

    def do_source(self, arg):
        """source expression

        Try to get source code for the given object and display it.
        """
        try:
            obj = self._getval(arg)
        except:
            return
        try:
            lines, lineno = self._getsourcelines(obj)
        except (OSError, TypeError) as err:
            self.error(err)
            return
        self._print_lines(lines, lineno)

    complete_source = _complete_expression

    def _print_lines(self, lines, start, breaks=(), frame=None):
        """Print a range of lines."""
        if frame:
            current_lineno = frame.f_lineno
            exc_lineno = self.tb_lineno.get(frame, -1)
        else:
            current_lineno = exc_lineno = -1
        for lineno, line in enumerate(lines, start):
            s = str(lineno).rjust(3)
            if len(s) < 4:
                s += ' '
            if lineno in breaks:
                s += 'B'
            else:
                s += ' '
            if lineno == current_lineno:
                s += '->'
            elif lineno == exc_lineno:
                s += '>>'
            self.message(s + '\t' + line.rstrip())

    def do_whatis(self, arg):
        """whatis expression

        Print the type of the argument.
        """
        try:
            value = self._getval(arg)
        except:
            # _getval() already printed the error
            return
        code = None
        # Is it an instance method?
        try:
            code = value.__func__.__code__
        except Exception:
            pass
        if code:
            self.message('Method %s' % code.co_name)
            return
        # Is it a function?
        try:
            code = value.__code__
        except Exception:
            pass
        if code:
            self.message('Function %s' % code.co_name)
            return
        # Is it a class?
        if value.__class__ is type:
            self.message('Class %s.%s' % (value.__module__, value.__qualname__))
            return
        # None of the above...
        self.message(type(value))

    complete_whatis = _complete_expression

    def do_display(self, arg):
        """display [expression]

        Display the value of the expression if it changed, each time execution
        stops in the current frame.

        Without expression, list all display expressions for the current frame.
        """
        if not arg:
            if self.displaying:
                self.message('Currently displaying:')
                for key, val in self.displaying.get(self.curframe, {}).items():
                    self.message('%s: %s' % (key, self._safe_repr(val, key)))
            else:
                self.message('No expression is being displayed')
        else:
            if err := self._compile_error_message(arg):
                self.error('Unable to display %s: %r' % (arg, err))
            else:
                val = self._getval_except(arg)
                self.displaying.setdefault(self.curframe, {})[arg] = val
                self.message('display %s: %s' % (arg, self._safe_repr(val, arg)))

    complete_display = _complete_expression

    def do_undisplay(self, arg):
        """undisplay [expression]

        Do not display the expression any more in the current frame.

        Without expression, clear all display expressions for the current frame.
        """
        if arg:
            try:
                del self.displaying.get(self.curframe, {})[arg]
            except KeyError:
                self.error('not displaying %s' % arg)
        else:
            self.displaying.pop(self.curframe, None)

    def complete_undisplay(self, text, line, begidx, endidx):
        return [e for e in self.displaying.get(self.curframe, {})
                if e.startswith(text)]

    def do_interact(self, arg):
        """interact

        Start an interactive interpreter whose global namespace
        contains all the (global and local) names found in the current scope.
        """
        ns = {**self.curframe.f_globals, **self.curframe_locals}
        console = _PdbInteractiveConsole(ns, message=self.message)
        console.interact(banner="*pdb interact start*",
                         exitmsg="*exit from pdb interact command*")

    def do_alias(self, arg):
        """alias [name [command]]

        Create an alias called 'name' that executes 'command'.  The
        command must *not* be enclosed in quotes.  Replaceable
        parameters can be indicated by %1, %2, and so on, while %* is
        replaced by all the parameters.  If no command is given, the
        current alias for name is shown. If no name is given, all
        aliases are listed.

        Aliases may be nested and can contain anything that can be
        legally typed at the pdb prompt.  Note!  You *can* override
        internal pdb commands with aliases!  Those internal commands
        are then hidden until the alias is removed.  Aliasing is
        recursively applied to the first word of the command line; all
        other words in the line are left alone.

        As an example, here are two useful aliases (especially when
        placed in the .pdbrc file):

        # Print instance variables (usage "pi classInst")
        alias pi for k in %1.__dict__.keys(): print("%1.",k,"=",%1.__dict__[k])
        # Print instance variables in self
        alias ps pi self
        """
        args = arg.split()
        if len(args) == 0:
            keys = sorted(self.aliases.keys())
            for alias in keys:
                self.message("%s = %s" % (alias, self.aliases[alias]))
            return
        if len(args) == 1:
            if args[0] in self.aliases:
                self.message("%s = %s" % (args[0], self.aliases[args[0]]))
            else:
                self.error(f"Unknown alias '{args[0]}'")
        else:
            # Do a validation check to make sure no replaceable parameters
            # are skipped if %* is not used.
            alias = ' '.join(args[1:])
            if '%*' not in alias:
                consecutive = True
                for idx in range(1, 10):
                    if f'%{idx}' not in alias:
                        consecutive = False
                    if f'%{idx}' in alias and not consecutive:
                        self.error("Replaceable parameters must be consecutive")
                        return
            self.aliases[args[0]] = alias

    def do_unalias(self, arg):
        """unalias name

        Delete the specified alias.
        """
        args = arg.split()
        if len(args) == 0:
            self._print_invalid_arg(arg)
            return
        if args[0] in self.aliases:
            del self.aliases[args[0]]

    def complete_unalias(self, text, line, begidx, endidx):
        return [a for a in self.aliases if a.startswith(text)]

    # List of all the commands making the program resume execution.
    commands_resuming = ['do_continue', 'do_step', 'do_next', 'do_return',
                         'do_quit', 'do_jump']

    # Print a traceback starting at the top stack frame.
    # The most recently entered frame is printed last;
    # this is different from dbx and gdb, but consistent with
    # the Python interpreter's stack trace.
    # It is also consistent with the up/down commands (which are
    # compatible with dbx and gdb: up moves towards 'main()'
    # and down moves towards the most recent stack frame).

    def print_stack_trace(self):
        try:
            for frame_lineno in self.stack:
                self.print_stack_entry(frame_lineno)
        except KeyboardInterrupt:
            pass

    def print_stack_entry(self, frame_lineno, prompt_prefix=line_prefix):
        frame, lineno = frame_lineno
        if frame is self.curframe:
            prefix = '> '
        else:
            prefix = '  '
        self.message(prefix +
                     self.format_stack_entry(frame_lineno, prompt_prefix))

    # Provide help

    def do_help(self, arg):
        """h(elp)

        Without argument, print the list of available commands.
        With a command name as argument, print help about that command.
        "help pdb" shows the full pdb documentation.
        "help exec" gives help on the ! command.
        """
        if not arg:
            return cmd.Cmd.do_help(self, arg)
        try:
            try:
                topic = getattr(self, 'help_' + arg)
                return topic()
            except AttributeError:
                command = getattr(self, 'do_' + arg)
        except AttributeError:
            self.error('No help for %r' % arg)
        else:
            if sys.flags.optimize >= 2:
                self.error('No help for %r; please do not run Python with -OO '
                           'if you need command help' % arg)
                return
            if command.__doc__ is None:
                self.error('No help for %r; __doc__ string missing' % arg)
                return
            self.message(self._help_message_from_doc(command.__doc__))

    do_h = do_help

    def help_exec(self):
        """(!) statement

        Execute the (one-line) statement in the context of the current
        stack frame.  The exclamation point can be omitted unless the
        first word of the statement resembles a debugger command, e.g.:
        (Pdb) ! n=42
        (Pdb)

        To assign to a global variable you must always prefix the command with
        a 'global' command, e.g.:
        (Pdb) global list_options; list_options = ['-l']
        (Pdb)
        """
        self.message((self.help_exec.__doc__ or '').strip())

    def help_pdb(self):
        help()

    # other helper functions

    def lookupmodule(self, filename):
        """Helper function for break/clear parsing -- may be overridden.

        lookupmodule() translates (possibly incomplete) file or module name
        into an absolute file name.

        filename could be in format of:
            * an absolute path like '/path/to/file.py'
            * a relative path like 'file.py' or 'dir/file.py'
            * a module name like 'module' or 'package.module'

        files and modules will be searched in sys.path.
        """
        if not filename.endswith('.py'):
            # A module is passed in so convert it to equivalent file
            filename = filename.replace('.', os.sep) + '.py'

        if os.path.isabs(filename):
            if os.path.exists(filename):
                return filename
            return None

        for dirname in sys.path:
            while os.path.islink(dirname):
                dirname = os.readlink(dirname)
            fullname = os.path.join(dirname, filename)
            if os.path.exists(fullname):
                return fullname
        return None

    def _run(self, target: _ExecutableTarget):
        # When bdb sets tracing, a number of call and line events happen
        # BEFORE debugger even reaches user's code (and the exact sequence of
        # events depends on python version). Take special measures to
        # avoid stopping before reaching the main script (see user_line and
        # user_call for details).
        self._wait_for_mainpyfile = True
        self._user_requested_quit = False

        self.mainpyfile = self.canonic(target.filename)

        # The target has to run in __main__ namespace (or imports from
        # __main__ will break). Clear __main__ and replace with
        # the target namespace.
        import __main__
        __main__.__dict__.clear()
        __main__.__dict__.update(target.namespace)

        # Clear the mtime table for program reruns, assume all the files
        # are up to date.
        self._file_mtime_table.clear()

        self.run(target.code)

    def _format_exc(self, exc: BaseException):
        return traceback.format_exception_only(exc)[-1].strip()

    def _compile_error_message(self, expr):
        """Return the error message as string if compiling `expr` fails."""
        try:
            compile(expr, "<stdin>", "eval")
        except SyntaxError as exc:
            return _rstr(self._format_exc(exc))
        return ""

    def _getsourcelines(self, obj):
        # GH-103319
        # inspect.getsourcelines() returns lineno = 0 for
        # module-level frame which breaks our code print line number
        # This method should be replaced by inspect.getsourcelines(obj)
        # once this bug is fixed in inspect
        lines, lineno = inspect.getsourcelines(obj)
        lineno = max(1, lineno)
        return lines, lineno

    def _help_message_from_doc(self, doc, usage_only=False):
        lines = [line.strip() for line in doc.rstrip().splitlines()]
        if not lines:
            return "No help message found."
        if "" in lines:
            usage_end = lines.index("")
        else:
            usage_end = 1
        formatted = []
        indent = " " * len(self.prompt)
        for i, line in enumerate(lines):
            if i == 0:
                prefix = "Usage: "
            elif i < usage_end:
                prefix = "       "
            else:
                if usage_only:
                    break
                prefix = ""
            formatted.append(indent + prefix + line)
        return "\n".join(formatted)

    def _print_invalid_arg(self, arg):
        """Return the usage string for a function."""

        self.error(f"Invalid argument: {arg}")

        # Yes it's a bit hacky. Get the caller name, get the method based on
        # that name, and get the docstring from that method.
        # This should NOT fail if the caller is a method of this class.
        doc = inspect.getdoc(getattr(self, sys._getframe(1).f_code.co_name))
        if doc is not None:
            self.message(self._help_message_from_doc(doc, usage_only=True))

# Collect all command help into docstring, if not run with -OO

if __doc__ is not None:
    # unfortunately we can't guess this order from the class definition
    _help_order = [
        'help', 'where', 'down', 'up', 'break', 'tbreak', 'clear', 'disable',
        'enable', 'ignore', 'condition', 'commands', 'step', 'next', 'until',
        'jump', 'return', 'retval', 'run', 'continue', 'list', 'longlist',
        'args', 'p', 'pp', 'whatis', 'source', 'display', 'undisplay',
        'interact', 'alias', 'unalias', 'debug', 'quit',
    ]

    for _command in _help_order:
        __doc__ += getattr(Pdb, 'do_' + _command).__doc__.strip() + '\n\n'
    __doc__ += Pdb.help_exec.__doc__

    del _help_order, _command


# Simplified interface

def run(statement, globals=None, locals=None):
    """Execute the *statement* (given as a string or a code object)
    under debugger control.

    The debugger prompt appears before any code is executed; you can set
    breakpoints and type continue, or you can step through the statement
    using step or next.

    The optional *globals* and *locals* arguments specify the
    environment in which the code is executed; by default the
    dictionary of the module __main__ is used (see the explanation of
    the built-in exec() or eval() functions.).
    """
    Pdb().run(statement, globals, locals)

def runeval(expression, globals=None, locals=None):
    """Evaluate the *expression* (given as a string or a code object)
    under debugger control.

    When runeval() returns, it returns the value of the expression.
    Otherwise this function is similar to run().
    """
    return Pdb().runeval(expression, globals, locals)

def runctx(statement, globals, locals):
    # B/W compatibility
    run(statement, globals, locals)

def runcall(*args, **kwds):
    """Call the function (a function or method object, not a string)
    with the given arguments.

    When runcall() returns, it returns whatever the function call
    returned. The debugger prompt appears as soon as the function is
    entered.
    """
    return Pdb().runcall(*args, **kwds)

def set_trace(*, header=None):
    """Enter the debugger at the calling stack frame.

    This is useful to hard-code a breakpoint at a given point in a
    program, even if the code is not otherwise being debugged (e.g. when
    an assertion fails). If given, *header* is printed to the console
    just before debugging begins.
    """
    pdb = Pdb()
    if header is not None:
        pdb.message(header)
    pdb.set_trace(sys._getframe().f_back)

# Post-Mortem interface

def post_mortem(t=None):
    """Enter post-mortem debugging of the given *traceback*, or *exception*
    object.

    If no traceback is given, it uses the one of the exception that is
    currently being handled (an exception must be being handled if the
    default is to be used).

    If `t` is an exception object, the `exceptions` command makes it possible to
    list and inspect its chained exceptions (if any).
    """
    return _post_mortem(t, Pdb())


def _post_mortem(t, pdb_instance):
    """
    Private version of post_mortem, which allow to pass a pdb instance
    for testing purposes.
    """
    # handling the default
    if t is None:
        exc = sys.exception()
        if exc is not None:
            t = exc.__traceback__

    if t is None or (isinstance(t, BaseException) and t.__traceback__ is None):
        raise ValueError("A valid traceback must be passed if no "
                         "exception is being handled")

    pdb_instance.reset()
    pdb_instance.interaction(None, t)


def pm():
    """Enter post-mortem debugging of the traceback found in sys.last_exc."""
    post_mortem(sys.last_exc)


# Main program for testing

TESTCMD = 'import x; x.main()'

def test():
    run(TESTCMD)

# print help
def help():
    import pydoc
    pydoc.pager(__doc__)

_usage = """\
Debug the Python program given by pyfile. Alternatively,
an executable module or package to debug can be specified using
the -m switch.

Initial commands are read from .pdbrc files in your home directory
and in the current directory, if they exist.  Commands supplied with
-c are executed after commands from .pdbrc files.

To let the script run until an exception occurs, use "-c continue".
To let the script run up to a given line X in the debugged file, use
"-c 'until X'"."""


def main():
    import argparse

    parser = argparse.ArgumentParser(prog="pdb",
                                     usage="%(prog)s [-h] [-c command] (-m module | pyfile) [args ...]",
                                     description=_usage,
                                     formatter_class=argparse.RawDescriptionHelpFormatter,
                                     allow_abbrev=False)

    # We need to maunally get the script from args, because the first positional
    # arguments could be either the script we need to debug, or the argument
    # to the -m module
    parser.add_argument('-c', '--command', action='append', default=[], metavar='command', dest='commands',
                        help='pdb commands to execute as if given in a .pdbrc file')
    parser.add_argument('-m', metavar='module', dest='module')

    if len(sys.argv) == 1:
        # If no arguments were given (python -m pdb), print the whole help message.
        # Without this check, argparse would only complain about missing required arguments.
        parser.print_help()
        sys.exit(2)

    opts, args = parser.parse_known_args()

    if opts.module:
        # If a module is being debugged, we consider the arguments after "-m module" to
        # be potential arguments to the module itself. We need to parse the arguments
        # before "-m" to check if there is any invalid argument.
        # e.g. "python -m pdb -m foo --spam" means passing "--spam" to "foo"
        #      "python -m pdb --spam -m foo" means passing "--spam" to "pdb" and is invalid
        idx = sys.argv.index('-m')
        args_to_pdb = sys.argv[1:idx]
        # This will raise an error if there are invalid arguments
        parser.parse_args(args_to_pdb)
    else:
        # If a script is being debugged, then pdb expects the script name as the first argument.
        # Anything before the script is considered an argument to pdb itself, which would
        # be invalid because it's not parsed by argparse.
        invalid_args = list(itertools.takewhile(lambda a: a.startswith('-'), args))
        if invalid_args:
            parser.error(f"unrecognized arguments: {' '.join(invalid_args)}")
            sys.exit(2)

    if opts.module:
        file = opts.module
        target = _ModuleTarget(file)
    else:
        if not args:
            parser.error("no module or script to run")
        file = args.pop(0)
        if file.endswith('.pyz'):
            target = _ZipTarget(file)
        else:
            target = _ScriptTarget(file)

    sys.argv[:] = [file] + args  # Hide "pdb.py" and pdb options from argument list

    # Note on saving/restoring sys.argv: it's a good idea when sys.argv was
    # modified by the script being debugged. It's a bad idea when it was
    # changed by the user from the command line. There is a "restart" command
    # which allows explicit specification of command line arguments.
    pdb = Pdb()
    pdb.rcLines.extend(opts.commands)
    while True:
        try:
            pdb._run(target)
        except Restart:
            print("Restarting", target, "with arguments:")
            print("\t" + " ".join(sys.argv[1:]))
        except SystemExit as e:
            # In most cases SystemExit does not warrant a post-mortem session.
            print("The program exited via sys.exit(). Exit status:", end=' ')
            print(e)
        except BaseException as e:
            traceback.print_exception(e, colorize=_colorize.can_colorize())
            print("Uncaught exception. Entering post mortem debugging")
            print("Running 'cont' or 'step' will restart the program")
            try:
                pdb.interaction(None, e)
            except Restart:
                print("Restarting", target, "with arguments:")
                print("\t" + " ".join(sys.argv[1:]))
                continue
        if pdb._user_requested_quit:
            break
        print("The program finished and will be restarted")


# When invoked as main program, invoke the debugger on a script
if __name__ == '__main__':
    import pdb
    pdb.main()
```
