## Supplementary software v0.2.1 for "Virtual control arms for paediatric myopia trials: external validation of axial-elongation models": pickle.py

```
"""Create portable serialized representations of Python objects.

See module copyreg for a mechanism for registering custom picklers.
See module pickletools source for extensive comments.

Classes:

    Pickler
    Unpickler

Functions:

    dump(object, file)
    dumps(object) -> string
    load(file) -> object
    loads(bytes) -> object

Misc variables:

    __version__
    format_version
    compatible_formats

"""

from types import FunctionType
from copyreg import dispatch_table
from copyreg import _extension_registry, _inverted_registry, _extension_cache
from itertools import islice
from functools import partial
import sys
from sys import maxsize
from struct import pack, unpack
import re
import io
import codecs
import _compat_pickle

__all__ = ["PickleError", "PicklingError", "UnpicklingError", "Pickler",
           "Unpickler", "dump", "dumps", "load", "loads"]

try:
    from _pickle import PickleBuffer
    __all__.append("PickleBuffer")
    _HAVE_PICKLE_BUFFER = True
except ImportError:
    _HAVE_PICKLE_BUFFER = False


# Shortcut for use in isinstance testing
bytes_types = (bytes, bytearray)

# These are purely informational; no code uses these.
format_version = "4.0"                  # File format version we write
compatible_formats = ["1.0",            # Original protocol 0
                      "1.1",            # Protocol 0 with INST added
                      "1.2",            # Original protocol 1
                      "1.3",            # Protocol 1 with BINFLOAT added
                      "2.0",            # Protocol 2
                      "3.0",            # Protocol 3
                      "4.0",            # Protocol 4
                      "5.0",            # Protocol 5
                      ]                 # Old format versions we can read

# This is the highest protocol number we know how to read.
HIGHEST_PROTOCOL = 5

# The protocol we write by default.  May be less than HIGHEST_PROTOCOL.
# Only bump this if the oldest still supported version of Python already
# includes it.
DEFAULT_PROTOCOL = 4

class PickleError(Exception):
    """A common base class for the other pickling exceptions."""
    pass

class PicklingError(PickleError):
    """This exception is raised when an unpicklable object is passed to the
    dump() method.

    """
    pass

class UnpicklingError(PickleError):
    """This exception is raised when there is a problem unpickling an object,
    such as a security violation.

    Note that other exceptions may also be raised during unpickling, including
    (but not necessarily limited to) AttributeError, EOFError, ImportError,
    and IndexError.

    """
    pass

# An instance of _Stop is raised by Unpickler.load_stop() in response to
# the STOP opcode, passing the object that is the result of unpickling.
class _Stop(Exception):
    def __init__(self, value):
        self.value = value

# Pickle opcodes.  See pickletools.py for extensive docs.  The listing
# here is in kind-of alphabetical order of 1-character pickle code.
# pickletools groups them by purpose.

MARK           = b'('   # push special markobject on stack
STOP           = b'.'   # every pickle ends with STOP
POP            = b'0'   # discard topmost stack item
POP_MARK       = b'1'   # discard stack top through topmost markobject
DUP            = b'2'   # duplicate top stack item
FLOAT          = b'F'   # push float object; decimal string argument
INT            = b'I'   # push integer or bool; decimal string argument
BININT         = b'J'   # push four-byte signed int
BININT1        = b'K'   # push 1-byte unsigned int
LONG           = b'L'   # push long; decimal string argument
BININT2        = b'M'   # push 2-byte unsigned int
NONE           = b'N'   # push None
PERSID         = b'P'   # push persistent object; id is taken from string arg
BINPERSID      = b'Q'   #  "       "         "  ;  "  "   "     "  stack
REDUCE         = b'R'   # apply callable to argtuple, both on stack
STRING         = b'S'   # push string; NL-terminated string argument
BINSTRING      = b'T'   # push string; counted binary string argument
SHORT_BINSTRING= b'U'   #  "     "   ;    "      "       "      " < 256 bytes
UNICODE        = b'V'   # push Unicode string; raw-unicode-escaped'd argument
BINUNICODE     = b'X'   #   "     "       "  ; counted UTF-8 string argument
APPEND         = b'a'   # append stack top to list below it
BUILD          = b'b'   # call __setstate__ or __dict__.update()
GLOBAL         = b'c'   # push self.find_class(modname, name); 2 string args
DICT           = b'd'   # build a dict from stack items
EMPTY_DICT     = b'}'   # push empty dict
APPENDS        = b'e'   # extend list on stack by topmost stack slice
GET            = b'g'   # push item from memo on stack; index is string arg
BINGET         = b'h'   #   "    "    "    "   "   "  ;   "    " 1-byte arg
INST           = b'i'   # build & push class instance
LONG_BINGET    = b'j'   # push item from memo on stack; index is 4-byte arg
LIST           = b'l'   # build list from topmost stack items
EMPTY_LIST     = b']'   # push empty list
OBJ            = b'o'   # build & push class instance
PUT            = b'p'   # store stack top in memo; index is string arg
BINPUT         = b'q'   #   "     "    "   "   " ;   "    " 1-byte arg
LONG_BINPUT    = b'r'   #   "     "    "   "   " ;   "    " 4-byte arg
SETITEM        = b's'   # add key+value pair to dict
TUPLE          = b't'   # build tuple from topmost stack items
EMPTY_TUPLE    = b')'   # push empty tuple
SETITEMS       = b'u'   # modify dict by adding topmost key+value pairs
BINFLOAT       = b'G'   # push float; arg is 8-byte float encoding

TRUE           = b'I01\n'  # not an opcode; see INT docs in pickletools.py
FALSE          = b'I00\n'  # not an opcode; see INT docs in pickletools.py

# Protocol 2

PROTO          = b'\x80'  # identify pickle protocol
NEWOBJ         = b'\x81'  # build object by applying cls.__new__ to argtuple
EXT1           = b'\x82'  # push object from extension registry; 1-byte index
EXT2           = b'\x83'  # ditto, but 2-byte index
EXT4           = b'\x84'  # ditto, but 4-byte index
TUPLE1         = b'\x85'  # build 1-tuple from stack top
TUPLE2         = b'\x86'  # build 2-tuple from two topmost stack items
TUPLE3         = b'\x87'  # build 3-tuple from three topmost stack items
NEWTRUE        = b'\x88'  # push True
NEWFALSE       = b'\x89'  # push False
LONG1          = b'\x8a'  # push long from < 256 bytes
LONG4          = b'\x8b'  # push really big long

_tuplesize2code = [EMPTY_TUPLE, TUPLE1, TUPLE2, TUPLE3]

# Protocol 3 (Python 3.x)

BINBYTES       = b'B'   # push bytes; counted binary string argument
SHORT_BINBYTES = b'C'   #  "     "   ;    "      "       "      " < 256 bytes

# Protocol 4

SHORT_BINUNICODE = b'\x8c'  # push short string; UTF-8 length < 256 bytes
BINUNICODE8      = b'\x8d'  # push very long string
BINBYTES8        = b'\x8e'  # push very long bytes string
EMPTY_SET        = b'\x8f'  # push empty set on the stack
ADDITEMS         = b'\x90'  # modify set by adding topmost stack items
FROZENSET        = b'\x91'  # build frozenset from topmost stack items
NEWOBJ_EX        = b'\x92'  # like NEWOBJ but work with keyword only arguments
STACK_GLOBAL     = b'\x93'  # same as GLOBAL but using names on the stacks
MEMOIZE          = b'\x94'  # store top of the stack in memo
FRAME            = b'\x95'  # indicate the beginning of a new frame

# Protocol 5

BYTEARRAY8       = b'\x96'  # push bytearray
NEXT_BUFFER      = b'\x97'  # push next out-of-band buffer
READONLY_BUFFER  = b'\x98'  # make top of stack readonly

__all__.extend([x for x in dir() if re.match("[A-Z][A-Z0-9_]+$", x)])


class _Framer:

    _FRAME_SIZE_MIN = 4
    _FRAME_SIZE_TARGET = 64 * 1024

    def __init__(self, file_write):
        self.file_write = file_write
        self.current_frame = None

    def start_framing(self):
        self.current_frame = io.BytesIO()

    def end_framing(self):
        if self.current_frame and self.current_frame.tell() > 0:
            self.commit_frame(force=True)
            self.current_frame = None

    def commit_frame(self, force=False):
        if self.current_frame:
            f = self.current_frame
            if f.tell() >= self._FRAME_SIZE_TARGET or force:
                data = f.getbuffer()
                write = self.file_write
                if len(data) >= self._FRAME_SIZE_MIN:
                    # Issue a single call to the write method of the underlying
                    # file object for the frame opcode with the size of the
                    # frame. The concatenation is expected to be less expensive
                    # than issuing an additional call to write.
                    write(FRAME + pack("<Q", len(data)))

                # Issue a separate call to write to append the frame
                # contents without concatenation to the above to avoid a
                # memory copy.
                write(data)

                # Start the new frame with a new io.BytesIO instance so that
                # the file object can have delayed access to the previous frame
                # contents via an unreleased memoryview of the previous
                # io.BytesIO instance.
                self.current_frame = io.BytesIO()

    def write(self, data):
        if self.current_frame:
            return self.current_frame.write(data)
        else:
            return self.file_write(data)

    def write_large_bytes(self, header, payload):
        write = self.file_write
        if self.current_frame:
            # Terminate the current frame and flush it to the file.
            self.commit_frame(force=True)

        # Perform direct write of the header and payload of the large binary
        # object. Be careful not to concatenate the header and the payload
        # prior to calling 'write' as we do not want to allocate a large
        # temporary bytes object.
        # We intentionally do not insert a protocol 4 frame opcode to make
        # it possible to optimize file.read calls in the loader.
        write(header)
        write(payload)


class _Unframer:

    def __init__(self, file_read, file_readline, file_tell=None):
        self.file_read = file_read
        self.file_readline = file_readline
        self.current_frame = None

    def readinto(self, buf):
        if self.current_frame:
            n = self.current_frame.readinto(buf)
            if n == 0 and len(buf) != 0:
                self.current_frame = None
                n = len(buf)
                buf[:] = self.file_read(n)
                return n
            if n < len(buf):
                raise UnpicklingError(
                    "pickle exhausted before end of frame")
            return n
        else:
            n = len(buf)
            buf[:] = self.file_read(n)
            return n

    def read(self, n):
        if self.current_frame:
            data = self.current_frame.read(n)
            if not data and n != 0:
                self.current_frame = None
                return self.file_read(n)
            if len(data) < n:
                raise UnpicklingError(
                    "pickle exhausted before end of frame")
            return data
        else:
            return self.file_read(n)

    def readline(self):
        if self.current_frame:
            data = self.current_frame.readline()
            if not data:
                self.current_frame = None
                return self.file_readline()
            if data[-1] != b'\n'[0]:
                raise UnpicklingError(
                    "pickle exhausted before end of frame")
            return data
        else:
            return self.file_readline()

    def load_frame(self, frame_size):
        if self.current_frame and self.current_frame.read() != b'':
            raise UnpicklingError(
                "beginning of a new frame before end of current frame")
        self.current_frame = io.BytesIO(self.file_read(frame_size))


# Tools used for pickling.

def _getattribute(obj, name):
    top = obj
    for subpath in name.split('.'):
        if subpath == '<locals>':
            raise AttributeError("Can't get local attribute {!r} on {!r}"
                                 .format(name, top))
        try:
            parent = obj
            obj = getattr(obj, subpath)
        except AttributeError:
            raise AttributeError("Can't get attribute {!r} on {!r}"
                                 .format(name, top)) from None
    return obj, parent

def whichmodule(obj, name):
    """Find the module an object belong to."""
    module_name = getattr(obj, '__module__', None)
    if module_name is not None:
        return module_name
    # Protect the iteration by using a list copy of sys.modules against dynamic
    # modules that trigger imports of other modules upon calls to getattr.
    for module_name, module in sys.modules.copy().items():
        if (module_name == '__main__'
            or module_name == '__mp_main__'  # bpo-42406
            or module is None):
            continue
        try:
            if _getattribute(module, name)[0] is obj:
                return module_name
        except AttributeError:
            pass
    return '__main__'

def encode_long(x):
    r"""Encode a long to a two's complement little-endian binary string.
    Note that 0 is a special case, returning an empty string, to save a
    byte in the LONG1 pickling context.

    >>> encode_long(0)
    b''
    >>> encode_long(255)
    b'\xff\x00'
    >>> encode_long(32767)
    b'\xff\x7f'
    >>> encode_long(-256)
    b'\x00\xff'
    >>> encode_long(-32768)
    b'\x00\x80'
    >>> encode_long(-128)
    b'\x80'
    >>> encode_long(127)
    b'\x7f'
    >>>
    """
    if x == 0:
        return b''
    nbytes = (x.bit_length() >> 3) + 1
    result = x.to_bytes(nbytes, byteorder='little', signed=True)
    if x < 0 and nbytes > 1:
        if result[-1] == 0xff and (result[-2] & 0x80) != 0:
            result = result[:-1]
    return result

def decode_long(data):
    r"""Decode a long from a two's complement little-endian binary string.

    >>> decode_long(b'')
    0
    >>> decode_long(b"\xff\x00")
    255
    >>> decode_long(b"\xff\x7f")
    32767
    >>> decode_long(b"\x00\xff")
    -256
    >>> decode_long(b"\x00\x80")
    -32768
    >>> decode_long(b"\x80")
    -128
    >>> decode_long(b"\x7f")
    127
    """
    return int.from_bytes(data, byteorder='little', signed=True)


_NoValue = object()

# Pickling machinery

class _Pickler:

    def __init__(self, file, protocol=None, *, fix_imports=True,
                 buffer_callback=None):
        """This takes a binary file for writing a pickle data stream.

        The optional *protocol* argument tells the pickler to use the
        given protocol; supported protocols are 0, 1, 2, 3, 4 and 5.
        The default protocol is 4. It was introduced in Python 3.4, and
        is incompatible with previous versions.

        Specifying a negative protocol version selects the highest
        protocol version supported.  The higher the protocol used, the
        more recent the version of Python needed to read the pickle
        produced.

        The *file* argument must have a write() method that accepts a
        single bytes argument. It can thus be a file object opened for
        binary writing, an io.BytesIO instance, or any other custom
        object that meets this interface.

        If *fix_imports* is True and *protocol* is less than 3, pickle
        will try to map the new Python 3 names to the old module names
        used in Python 2, so that the pickle data stream is readable
        with Python 2.

        If *buffer_callback* is None (the default), buffer views are
        serialized into *file* as part of the pickle stream.

        If *buffer_callback* is not None, then it can be called any number
        of times with a buffer view.  If the callback returns a false value
        (such as None), the given buffer is out-of-band; otherwise the
        buffer is serialized in-band, i.e. inside the pickle stream.

        It is an error if *buffer_callback* is not None and *protocol*
        is None or smaller than 5.
        """
        if protocol is None:
            protocol = DEFAULT_PROTOCOL
        if protocol < 0:
            protocol = HIGHEST_PROTOCOL
        elif not 0 <= protocol <= HIGHEST_PROTOCOL:
            raise ValueError("pickle protocol must be <= %d" % HIGHEST_PROTOCOL)
        if buffer_callback is not None and protocol < 5:
            raise ValueError("buffer_callback needs protocol >= 5")
        self._buffer_callback = buffer_callback
        try:
            self._file_write = file.write
        except AttributeError:
            raise TypeError("file must have a 'write' attribute")
        self.framer = _Framer(self._file_write)
        self.write = self.framer.write
        self._write_large_bytes = self.framer.write_large_bytes
        self.memo = {}
        self.proto = int(protocol)
        self.bin = protocol >= 1
        self.fast = 0
        self.fix_imports = fix_imports and protocol < 3

    def clear_memo(self):
        """Clears the pickler's "memo".

        The memo is the data structure that remembers which objects the
        pickler has already seen, so that shared or recursive objects
        are pickled by reference and not by value.  This method is
        useful when re-using picklers.
        """
        self.memo.clear()

    def dump(self, obj):
        """Write a pickled representation of obj to the open file."""
        # Check whether Pickler was initialized correctly. This is
        # only needed to mimic the behavior of _pickle.Pickler.dump().
        if not hasattr(self, "_file_write"):
            raise PicklingError("Pickler.__init__() was not called by "
                                "%s.__init__()" % (self.__class__.__name__,))
        if self.proto >= 2:
            self.write(PROTO + pack("<B", self.proto))
        if self.proto >= 4:
            self.framer.start_framing()
        self.save(obj)
        self.write(STOP)
        self.framer.end_framing()

    def memoize(self, obj):
        """Store an object in the memo."""

        # The Pickler memo is a dictionary mapping object ids to 2-tuples
        # that contain the Unpickler memo key and the object being memoized.
        # The memo key is written to the pickle and will become
        # the key in the Unpickler's memo.  The object is stored in the
        # Pickler memo so that transient objects are kept alive during
        # pickling.

        # The use of the Unpickler memo length as the memo key is just a
        # convention.  The only requirement is that the memo values be unique.
        # But there appears no advantage to any other scheme, and this
        # scheme allows the Unpickler memo to be implemented as a plain (but
        # growable) array, indexed by memo key.
        if self.fast:
            return
        assert id(obj) not in self.memo
        idx = len(self.memo)
        self.write(self.put(idx))
        self.memo[id(obj)] = idx, obj

    # Return a PUT (BINPUT, LONG_BINPUT) opcode string, with argument i.
    def put(self, idx):
        if self.proto >= 4:
            return MEMOIZE
        elif self.bin:
            if idx < 256:
                return BINPUT + pack("<B", idx)
            else:
                return LONG_BINPUT + pack("<I", idx)
        else:
            return PUT + repr(idx).encode("ascii") + b'\n'

    # Return a GET (BINGET, LONG_BINGET) opcode string, with argument i.
    def get(self, i):
        if self.bin:
            if i < 256:
                return BINGET + pack("<B", i)
            else:
                return LONG_BINGET + pack("<I", i)

        return GET + repr(i).encode("ascii") + b'\n'

    def save(self, obj, save_persistent_id=True):
        self.framer.commit_frame()

        # Check for persistent id (defined by a subclass)
        if save_persistent_id:
            pid = self.persistent_id(obj)
            if pid is not None:
                self.save_pers(pid)
                return

        # Check the memo
        x = self.memo.get(id(obj))
        if x is not None:
            self.write(self.get(x[0]))
            return

        rv = NotImplemented
        reduce = getattr(self, "reducer_override", _NoValue)
        if reduce is not _NoValue:
            rv = reduce(obj)

        if rv is NotImplemented:
            # Check the type dispatch table
            t = type(obj)
            f = self.dispatch.get(t)
            if f is not None:
                f(self, obj)  # Call unbound method with explicit self
                return

            # Check private dispatch table if any, or else
            # copyreg.dispatch_table
            reduce = getattr(self, 'dispatch_table', dispatch_table).get(t, _NoValue)
            if reduce is not _NoValue:
                rv = reduce(obj)
            else:
                # Check for a class with a custom metaclass; treat as regular
                # class
                if issubclass(t, type):
                    self.save_global(obj)
                    return

                # Check for a __reduce_ex__ method, fall back to __reduce__
                reduce = getattr(obj, "__reduce_ex__", _NoValue)
                if reduce is not _NoValue:
                    rv = reduce(self.proto)
                else:
                    reduce = getattr(obj, "__reduce__", _NoValue)
                    if reduce is not _NoValue:
                        rv = reduce()
                    else:
                        raise PicklingError("Can't pickle %r object: %r" %
                                            (t.__name__, obj))

        # Check for string returned by reduce(), meaning "save as global"
        if isinstance(rv, str):
            self.save_global(obj, rv)
            return

        # Assert that reduce() returned a tuple
        if not isinstance(rv, tuple):
            raise PicklingError("%s must return string or tuple" % reduce)

        # Assert that it returned an appropriately sized tuple
        l = len(rv)
        if not (2 <= l <= 6):
            raise PicklingError("Tuple returned by %s must have "
                                "two to six elements" % reduce)

        # Save the reduce() output and finally memoize the object
        self.save_reduce(obj=obj, *rv)

    def persistent_id(self, obj):
        # This exists so a subclass can override it
        return None

    def save_pers(self, pid):
        # Save a persistent id reference
        if self.bin:
            self.save(pid, save_persistent_id=False)
            self.write(BINPERSID)
        else:
            try:
                self.write(PERSID + str(pid).encode("ascii") + b'\n')
            except UnicodeEncodeError:
                raise PicklingError(
                    "persistent IDs in protocol 0 must be ASCII strings")

    def save_reduce(self, func, args, state=None, listitems=None,
                    dictitems=None, state_setter=None, *, obj=None):
        # This API is called by some subclasses

        if not isinstance(args, tuple):
            raise PicklingError("args from save_reduce() must be a tuple")
        if not callable(func):
            raise PicklingError("func from save_reduce() must be callable")

        save = self.save
        write = self.write

        func_name = getattr(func, "__name__", "")
        if self.proto >= 2 and func_name == "__newobj_ex__":
            cls, args, kwargs = args
            if not hasattr(cls, "__new__"):
                raise PicklingError("args[0] from {} args has no __new__"
                                    .format(func_name))
            if obj is not None and cls is not obj.__class__:
                raise PicklingError("args[0] from {} args has the wrong class"
                                    .format(func_name))
            if self.proto >= 4:
                save(cls)
                save(args)
                save(kwargs)
                write(NEWOBJ_EX)
            else:
                func = partial(cls.__new__, cls, *args, **kwargs)
                save(func)
                save(())
                write(REDUCE)
        elif self.proto >= 2 and func_name == "__newobj__":
            # A __reduce__ implementation can direct protocol 2 or newer to
            # use the more efficient NEWOBJ opcode, while still
            # allowing protocol 0 and 1 to work normally.  For this to
            # work, the function returned by __reduce__ should be
            # called __newobj__, and its first argument should be a
            # class.  The implementation for __newobj__
            # should be as follows, although pickle has no way to
            # verify this:
            #
            # def __newobj__(cls, *args):
            #     return cls.__new__(cls, *args)
            #
            # Protocols 0 and 1 will pickle a reference to __newobj__,
            # while protocol 2 (and above) will pickle a reference to
            # cls, the remaining args tuple, and the NEWOBJ code,
            # which calls cls.__new__(cls, *args) at unpickling time
            # (see load_newobj below).  If __reduce__ returns a
            # three-tuple, the state from the third tuple item will be
            # pickled regardless of the protocol, calling __setstate__
            # at unpickling time (see load_build below).
            #
            # Note that no standard __newobj__ implementation exists;
            # you have to provide your own.  This is to enforce
            # compatibility with Python 2.2 (pickles written using
            # protocol 0 or 1 in Python 2.3 should be unpicklable by
            # Python 2.2).
            cls = args[0]
            if not hasattr(cls, "__new__"):
                raise PicklingError(
                    "args[0] from __newobj__ args has no __new__")
            if obj is not None and cls is not obj.__class__:
                raise PicklingError(
                    "args[0] from __newobj__ args has the wrong class")
            args = args[1:]
            save(cls)
            save(args)
            write(NEWOBJ)
        else:
            save(func)
            save(args)
            write(REDUCE)

        if obj is not None:
            # If the object is already in the memo, this means it is
            # recursive. In this case, throw away everything we put on the
            # stack, and fetch the object back from the memo.
            if id(obj) in self.memo:
                write(POP + self.get(self.memo[id(obj)][0]))
            else:
                self.memoize(obj)

        # More new special cases (that work with older protocols as
        # well): when __reduce__ returns a tuple with 4 or 5 items,
        # the 4th and 5th item should be iterators that provide list
        # items and dict items (as (key, value) tuples), or None.

        if listitems is not None:
            self._batch_appends(listitems)

        if dictitems is not None:
            self._batch_setitems(dictitems)

        if state is not None:
            if state_setter is None:
                save(state)
                write(BUILD)
            else:
                # If a state_setter is specified, call it instead of load_build
                # to update obj's with its previous state.
                # First, push state_setter and its tuple of expected arguments
                # (obj, state) onto the stack.
                save(state_setter)
                save(obj)  # simple BINGET opcode as obj is already memoized.
                save(state)
                write(TUPLE2)
                # Trigger a state_setter(obj, state) function call.
                write(REDUCE)
                # The purpose of state_setter is to carry-out an
                # inplace modification of obj. We do not care about what the
                # method might return, so its output is eventually removed from
                # the stack.
                write(POP)

    # Methods below this point are dispatched through the dispatch table

    dispatch = {}

    def save_none(self, obj):
        self.write(NONE)
    dispatch[type(None)] = save_none

    def save_bool(self, obj):
        if self.proto >= 2:
            self.write(NEWTRUE if obj else NEWFALSE)
        else:
            self.write(TRUE if obj else FALSE)
    dispatch[bool] = save_bool

    def save_long(self, obj):
        if self.bin:
            # If the int is small enough to fit in a signed 4-byte 2's-comp
            # format, we can store it more efficiently than the general
            # case.
            # First one- and two-byte unsigned ints:
            if obj >= 0:
                if obj <= 0xff:
                    self.write(BININT1 + pack("<B", obj))
                    return
                if obj <= 0xffff:
                    self.write(BININT2 + pack("<H", obj))
                    return
            # Next check for 4-byte signed ints:
            if -0x80000000 <= obj <= 0x7fffffff:
                self.write(BININT + pack("<i", obj))
                return
        if self.proto >= 2:
            encoded = encode_long(obj)
            n = len(encoded)
            if n < 256:
                self.write(LONG1 + pack("<B", n) + encoded)
            else:
                self.write(LONG4 + pack("<i", n) + encoded)
            return
        if -0x80000000 <= obj <= 0x7fffffff:
            self.write(INT + repr(obj).encode("ascii") + b'\n')
        else:
            self.write(LONG + repr(obj).encode("ascii") + b'L\n')
    dispatch[int] = save_long

    def save_float(self, obj):
        if self.bin:
            self.write(BINFLOAT + pack('>d', obj))
        else:
            self.write(FLOAT + repr(obj).encode("ascii") + b'\n')
    dispatch[float] = save_float

    def _save_bytes_no_memo(self, obj):
        # helper for writing bytes objects for protocol >= 3
        # without memoizing them
        assert self.proto >= 3
        n = len(obj)
        if n <= 0xff:
            self.write(SHORT_BINBYTES + pack("<B", n) + obj)
        elif n > 0xffffffff and self.proto >= 4:
            self._write_large_bytes(BINBYTES8 + pack("<Q", n), obj)
        elif n >= self.framer._FRAME_SIZE_TARGET:
            self._write_large_bytes(BINBYTES + pack("<I", n), obj)
        else:
            self.write(BINBYTES + pack("<I", n) + obj)

    def save_bytes(self, obj):
        if self.proto < 3:
            if not obj: # bytes object is empty
                self.save_reduce(bytes, (), obj=obj)
            else:
                self.save_reduce(codecs.encode,
                                 (str(obj, 'latin1'), 'latin1'), obj=obj)
            return
        self._save_bytes_no_memo(obj)
        self.memoize(obj)
    dispatch[bytes] = save_bytes

    def _save_bytearray_no_memo(self, obj):
        # helper for writing bytearray objects for protocol >= 5
        # without memoizing them
        assert self.proto >= 5
        n = len(obj)
        if n >= self.framer._FRAME_SIZE_TARGET:
            self._write_large_bytes(BYTEARRAY8 + pack("<Q", n), obj)
        else:
            self.write(BYTEARRAY8 + pack("<Q", n) + obj)

    def save_bytearray(self, obj):
        if self.proto < 5:
            if not obj:  # bytearray is empty
                self.save_reduce(bytearray, (), obj=obj)
            else:
                self.save_reduce(bytearray, (bytes(obj),), obj=obj)
            return
        self._save_bytearray_no_memo(obj)
        self.memoize(obj)
    dispatch[bytearray] = save_bytearray

    if _HAVE_PICKLE_BUFFER:
        def save_picklebuffer(self, obj):
            if self.proto < 5:
                raise PicklingError("PickleBuffer can only be pickled with "
                                    "protocol >= 5")
            with obj.raw() as m:
                if not m.contiguous:
                    raise PicklingError("PickleBuffer can not be pickled when "
                                        "pointing to a non-contiguous buffer")
                in_band = True
                if self._buffer_callback is not None:
                    in_band = bool(self._buffer_callback(obj))
                if in_band:
                    # Write data in-band
                    # XXX The C implementation avoids a copy here
                    buf = m.tobytes()
                    in_memo = id(buf) in self.memo
                    if m.readonly:
                        if in_memo:
                            self._save_bytes_no_memo(buf)
                        else:
                            self.save_bytes(buf)
                    else:
                        if in_memo:
                            self._save_bytearray_no_memo(buf)
                        else:
                            self.save_bytearray(buf)
                else:
                    # Write data out-of-band
                    self.write(NEXT_BUFFER)
                    if m.readonly:
                        self.write(READONLY_BUFFER)

        dispatch[PickleBuffer] = save_picklebuffer

    def save_str(self, obj):
        if self.bin:
            encoded = obj.encode('utf-8', 'surrogatepass')
            n = len(encoded)
            if n <= 0xff and self.proto >= 4:
                self.write(SHORT_BINUNICODE + pack("<B", n) + encoded)
            elif n > 0xffffffff and self.proto >= 4:
                self._write_large_bytes(BINUNICODE8 + pack("<Q", n), encoded)
            elif n >= self.framer._FRAME_SIZE_TARGET:
                self._write_large_bytes(BINUNICODE + pack("<I", n), encoded)
            else:
                self.write(BINUNICODE + pack("<I", n) + encoded)
        else:
            # Escape what raw-unicode-escape doesn't, but memoize the original.
            tmp = obj.replace("\\", "\\u005c")
            tmp = tmp.replace("\0", "\\u0000")
            tmp = tmp.replace("\n", "\\u000a")
            tmp = tmp.replace("\r", "\\u000d")
            tmp = tmp.replace("\x1a", "\\u001a")  # EOF on DOS
            self.write(UNICODE + tmp.encode('raw-unicode-escape') + b'\n')
        self.memoize(obj)
    dispatch[str] = save_str

    def save_tuple(self, obj):
        if not obj: # tuple is empty
            if self.bin:
                self.write(EMPTY_TUPLE)
            else:
                self.write(MARK + TUPLE)
            return

        n = len(obj)
        save = self.save
        memo = self.memo
        if n <= 3 and self.proto >= 2:
            for element in obj:
                save(element)
            # Subtle.  Same as in the big comment below.
            if id(obj) in memo:
                get = self.get(memo[id(obj)][0])
                self.write(POP * n + get)
            else:
                self.write(_tuplesize2code[n])
                self.memoize(obj)
            return

        # proto 0 or proto 1 and tuple isn't empty, or proto > 1 and tuple
        # has more than 3 elements.
        write = self.write
        write(MARK)
        for element in obj:
            save(element)

        if id(obj) in memo:
            # Subtle.  d was not in memo when we entered save_tuple(), so
            # the process of saving the tuple's elements must have saved
            # the tuple itself:  the tuple is recursive.  The proper action
            # now is to throw away everything we put on the stack, and
            # simply GET the tuple (it's already constructed).  This check
            # could have been done in the "for element" loop instead, but
            # recursive tuples are a rare thing.
            get = self.get(memo[id(obj)][0])
            if self.bin:
                write(POP_MARK + get)
            else:   # proto 0 -- POP_MARK not available
                write(POP * (n+1) + get)
            return

        # No recursion.
        write(TUPLE)
        self.memoize(obj)

    dispatch[tuple] = save_tuple

    def save_list(self, obj):
        if self.bin:
            self.write(EMPTY_LIST)
        else:   # proto 0 -- can't use EMPTY_LIST
            self.write(MARK + LIST)

        self.memoize(obj)
        self._batch_appends(obj)

    dispatch[list] = save_list

    _BATCHSIZE = 1000

    def _batch_appends(self, items):
        # Helper to batch up APPENDS sequences
        save = self.save
        write = self.write

        if not self.bin:
            for x in items:
                save(x)
                write(APPEND)
            return

        it = iter(items)
        while True:
            tmp = list(islice(it, self._BATCHSIZE))
            n = len(tmp)
            if n > 1:
                write(MARK)
                for x in tmp:
                    save(x)
                write(APPENDS)
            elif n:
                save(tmp[0])
                write(APPEND)
            # else tmp is empty, and we're done
            if n < self._BATCHSIZE:
                return

    def save_dict(self, obj):
        if self.bin:
            self.write(EMPTY_DICT)
        else:   # proto 0 -- can't use EMPTY_DICT
            self.write(MARK + DICT)

        self.memoize(obj)
        self._batch_setitems(obj.items())

    dispatch[dict] = save_dict

    def _batch_setitems(self, items):
        # Helper to batch up SETITEMS sequences; proto >= 1 only
        save = self.save
        write = self.write

        if not self.bin:
            for k, v in items:
                save(k)
                save(v)
                write(SETITEM)
            return

        it = iter(items)
        while True:
            tmp = list(islice(it, self._BATCHSIZE))
            n = len(tmp)
            if n > 1:
                write(MARK)
                for k, v in tmp:
                    save(k)
                    save(v)
                write(SETITEMS)
            elif n:
                k, v = tmp[0]
                save(k)
                save(v)
                write(SETITEM)
            # else tmp is empty, and we're done
            if n < self._BATCHSIZE:
                return

    def save_set(self, obj):
        save = self.save
        write = self.write

        if self.proto < 4:
            self.save_reduce(set, (list(obj),), obj=obj)
            return

        write(EMPTY_SET)
        self.memoize(obj)

        it = iter(obj)
        while True:
            batch = list(islice(it, self._BATCHSIZE))
            n = len(batch)
            if n > 0:
                write(MARK)
                for item in batch:
                    save(item)
                write(ADDITEMS)
            if n < self._BATCHSIZE:
                return
    dispatch[set] = save_set

    def save_frozenset(self, obj):
        save = self.save
        write = self.write

        if self.proto < 4:
            self.save_reduce(frozenset, (list(obj),), obj=obj)
            return

        write(MARK)
        for item in obj:
            save(item)

        if id(obj) in self.memo:
            # If the object is already in the memo, this means it is
            # recursive. In this case, throw away everything we put on the
            # stack, and fetch the object back from the memo.
            write(POP_MARK + self.get(self.memo[id(obj)][0]))
            return

        write(FROZENSET)
        self.memoize(obj)
    dispatch[frozenset] = save_frozenset

    def save_global(self, obj, name=None):
        write = self.write
        memo = self.memo

        if name is None:
            name = getattr(obj, '__qualname__', None)
        if name is None:
            name = obj.__name__

        module_name = whichmodule(obj, name)
        try:
            __import__(module_name, level=0)
            module = sys.modules[module_name]
            obj2, parent = _getattribute(module, name)
        except (ImportError, KeyError, AttributeError):
            raise PicklingError(
                "Can't pickle %r: it's not found as %s.%s" %
                (obj, module_name, name)) from None
        else:
            if obj2 is not obj:
                raise PicklingError(
                    "Can't pickle %r: it's not the same object as %s.%s" %
                    (obj, module_name, name))

        if self.proto >= 2:
            code = _extension_registry.get((module_name, name), _NoValue)
            if code is not _NoValue:
                if code <= 0xff:
                    data = pack("<B", code)
                    if data == b'\0':
                        # Should never happen in normal circumstances,
                        # since the type and the value of the code are
                        # checked in copyreg.add_extension().
                        raise RuntimeError("extension code 0 is out of range")
                    write(EXT1 + data)
                elif code <= 0xffff:
                    write(EXT2 + pack("<H", code))
                else:
                    write(EXT4 + pack("<i", code))
                return
        lastname = name.rpartition('.')[2]
        if parent is module:
            name = lastname
        # Non-ASCII identifiers are supported only with protocols >= 3.
        if self.proto >= 4:
            self.save(module_name)
            self.save(name)
            write(STACK_GLOBAL)
        elif '.' in name:
            # In protocol < 4, objects with multi-part __qualname__
            # are represented as
            # getattr(getattr(..., attrname1), attrname2).
            dotted_path = name.split('.')
            name = dotted_path.pop(0)
            save = self.save
            for attrname in dotted_path:
                save(getattr)
                if self.proto < 2:
                    write(MARK)
            self._save_toplevel_by_name(module_name, name)
            for attrname in dotted_path:
                save(attrname)
                if self.proto < 2:
                    write(TUPLE)
                else:
                    write(TUPLE2)
                write(REDUCE)
        else:
            self._save_toplevel_by_name(module_name, name)

        self.memoize(obj)

    def _save_toplevel_by_name(self, module_name, name):
        if self.proto >= 3:
            # Non-ASCII identifiers are supported only with protocols >= 3.
            self.write(GLOBAL + bytes(module_name, "utf-8") + b'\n' +
                       bytes(name, "utf-8") + b'\n')
        else:
            if self.fix_imports:
                r_name_mapping = _compat_pickle.REVERSE_NAME_MAPPING
                r_import_mapping = _compat_pickle.REVERSE_IMPORT_MAPPING
                if (module_name, name) in r_name_mapping:
                    module_name, name = r_name_mapping[(module_name, name)]
                elif module_name in r_import_mapping:
                    module_name = r_import_mapping[module_name]
            try:
                self.write(GLOBAL + bytes(module_name, "ascii") + b'\n' +
                           bytes(name, "ascii") + b'\n')
            except UnicodeEncodeError:
                raise PicklingError(
                    "can't pickle global identifier '%s.%s' using "
                    "pickle protocol %i" % (module_name, name, self.proto)) from None

    def save_type(self, obj):
        if obj is type(None):
            return self.save_reduce(type, (None,), obj=obj)
        elif obj is type(NotImplemented):
            return self.save_reduce(type, (NotImplemented,), obj=obj)
        elif obj is type(...):
            return self.save_reduce(type, (...,), obj=obj)
        return self.save_global(obj)

    dispatch[FunctionType] = save_global
    dispatch[type] = save_type


# Unpickling machinery

class _Unpickler:

    def __init__(self, file, *, fix_imports=True,
                 encoding="ASCII", errors="strict", buffers=None):
        """This takes a binary file for reading a pickle data stream.

        The protocol version of the pickle is detected automatically, so
        no proto argument is needed.

        The argument *file* must have two methods, a read() method that
        takes an integer argument, and a readline() method that requires
        no arguments.  Both methods should return bytes.  Thus *file*
        can be a binary file object opened for reading, an io.BytesIO
        object, or any other custom object that meets this interface.

        The file-like object must have two methods, a read() method
        that takes an integer argument, and a readline() method that
        requires no arguments.  Both methods should return bytes.
        Thus file-like object can be a binary file object opened for
        reading, a BytesIO object, or any other custom object that
        meets this interface.

        If *buffers* is not None, it should be an iterable of buffer-enabled
        objects that is consumed each time the pickle stream references
        an out-of-band buffer view.  Such buffers have been given in order
        to the *buffer_callback* of a Pickler object.

        If *buffers* is None (the default), then the buffers are taken
        from the pickle stream, assuming they are serialized there.
        It is an error for *buffers* to be None if the pickle stream
        was produced with a non-None *buffer_callback*.

        Other optional arguments are *fix_imports*, *encoding* and
        *errors*, which are used to control compatibility support for
        pickle stream generated by Python 2.  If *fix_imports* is True,
        pickle will try to map the old Python 2 names to the new names
        used in Python 3.  The *encoding* and *errors* tell pickle how
        to decode 8-bit string instances pickled by Python 2; these
        default to 'ASCII' and 'strict', respectively. *encoding* can be
        'bytes' to read these 8-bit string instances as bytes objects.
        """
        self._buffers = iter(buffers) if buffers is not None else None
        self._file_readline = file.readline
        self._file_read = file.read
        self.memo = {}
        self.encoding = encoding
        self.errors = errors
        self.proto = 0
        self.fix_imports = fix_imports

    def load(self):
        """Read a pickled object representation from the open file.

        Return the reconstituted object hierarchy specified in the file.
        """
        # Check whether Unpickler was initialized correctly. This is
        # only needed to mimic the behavior of _pickle.Unpickler.dump().
        if not hasattr(self, "_file_read"):
            raise UnpicklingError("Unpickler.__init__() was not called by "
                                  "%s.__init__()" % (self.__class__.__name__,))
        self._unframer = _Unframer(self._file_read, self._file_readline)
        self.read = self._unframer.read
        self.readinto = self._unframer.readinto
        self.readline = self._unframer.readline
        self.metastack = []
        self.stack = []
        self.append = self.stack.append
        self.proto = 0
        read = self.read
        dispatch = self.dispatch
        try:
            while True:
                key = read(1)
                if not key:
                    raise EOFError
                assert isinstance(key, bytes_types)
                dispatch[key[0]](self)
        except _Stop as stopinst:
            return stopinst.value

    # Return a list of items pushed in the stack after last MARK instruction.
    def pop_mark(self):
        items = self.stack
        self.stack = self.metastack.pop()
        self.append = self.stack.append
        return items

    def persistent_load(self, pid):
        raise UnpicklingError("unsupported persistent id encountered")

    dispatch = {}

    def load_proto(self):
        proto = self.read(1)[0]
        if not 0 <= proto <= HIGHEST_PROTOCOL:
            raise ValueError("unsupported pickle protocol: %d" % proto)
        self.proto = proto
    dispatch[PROTO[0]] = load_proto

    def load_frame(self):
        frame_size, = unpack('<Q', self.read(8))
        if frame_size > sys.maxsize:
            raise ValueError("frame size > sys.maxsize: %d" % frame_size)
        self._unframer.load_frame(frame_size)
    dispatch[FRAME[0]] = load_frame

    def load_persid(self):
        try:
            pid = self.readline()[:-1].decode("ascii")
        except UnicodeDecodeError:
            raise UnpicklingError(
                "persistent IDs in protocol 0 must be ASCII strings")
        self.append(self.persistent_load(pid))
    dispatch[PERSID[0]] = load_persid

    def load_binpersid(self):
        pid = self.stack.pop()
        self.append(self.persistent_load(pid))
    dispatch[BINPERSID[0]] = load_binpersid

    def load_none(self):
        self.append(None)
    dispatch[NONE[0]] = load_none

    def load_false(self):
        self.append(False)
    dispatch[NEWFALSE[0]] = load_false

    def load_true(self):
        self.append(True)
    dispatch[NEWTRUE[0]] = load_true

    def load_int(self):
        data = self.readline()
        if data == FALSE[1:]:
            val = False
        elif data == TRUE[1:]:
            val = True
        else:
            val = int(data, 0)
        self.append(val)
    dispatch[INT[0]] = load_int

    def load_binint(self):
        self.append(unpack('<i', self.read(4))[0])
    dispatch[BININT[0]] = load_binint

    def load_binint1(self):
        self.append(self.read(1)[0])
    dispatch[BININT1[0]] = load_binint1

    def load_binint2(self):
        self.append(unpack('<H', self.read(2))[0])
    dispatch[BININT2[0]] = load_binint2

    def load_long(self):
        val = self.readline()[:-1]
        if val and val[-1] == b'L'[0]:
            val = val[:-1]
        self.append(int(val, 0))
    dispatch[LONG[0]] = load_long

    def load_long1(self):
        n = self.read(1)[0]
        data = self.read(n)
        self.append(decode_long(data))
    dispatch[LONG1[0]] = load_long1

    def load_long4(self):
        n, = unpack('<i', self.read(4))
        if n < 0:
            # Corrupt or hostile pickle -- we never write one like this
            raise UnpicklingError("LONG pickle has negative byte count")
        data = self.read(n)
        self.append(decode_long(data))
    dispatch[LONG4[0]] = load_long4

    def load_float(self):
        self.append(float(self.readline()[:-1]))
    dispatch[FLOAT[0]] = load_float

    def load_binfloat(self):
        self.append(unpack('>d', self.read(8))[0])
    dispatch[BINFLOAT[0]] = load_binfloat

    def _decode_string(self, value):
        # Used to allow strings from Python 2 to be decoded either as
        # bytes or Unicode strings.  This should be used only with the
        # STRING, BINSTRING and SHORT_BINSTRING opcodes.
        if self.encoding == "bytes":
            return value
        else:
            return value.decode(self.encoding, self.errors)

    def load_string(self):
        data = self.readline()[:-1]
        # Strip outermost quotes
        if len(data) >= 2 and data[0] == data[-1] and data[0] in b'"\'':
            data = data[1:-1]
        else:
            raise UnpicklingError("the STRING opcode argument must be quoted")
        self.append(self._decode_string(codecs.escape_decode(data)[0]))
    dispatch[STRING[0]] = load_string

    def load_binstring(self):
        # Deprecated BINSTRING uses signed 32-bit length
        len, = unpack('<i', self.read(4))
        if len < 0:
            raise UnpicklingError("BINSTRING pickle has negative byte count")
        data = self.read(len)
        self.append(self._decode_string(data))
    dispatch[BINSTRING[0]] = load_binstring

    def load_binbytes(self):
        len, = unpack('<I', self.read(4))
        if len > maxsize:
            raise UnpicklingError("BINBYTES exceeds system's maximum size "
                                  "of %d bytes" % maxsize)
        self.append(self.read(len))
    dispatch[BINBYTES[0]] = load_binbytes

    def load_unicode(self):
        self.append(str(self.readline()[:-1], 'raw-unicode-escape'))
    dispatch[UNICODE[0]] = load_unicode

    def load_binunicode(self):
        len, = unpack('<I', self.read(4))
        if len > maxsize:
            raise UnpicklingError("BINUNICODE exceeds system's maximum size "
                                  "of %d bytes" % maxsize)
        self.append(str(self.read(len), 'utf-8', 'surrogatepass'))
    dispatch[BINUNICODE[0]] = load_binunicode

    def load_binunicode8(self):
        len, = unpack('<Q', self.read(8))
        if len > maxsize:
            raise UnpicklingError("BINUNICODE8 exceeds system's maximum size "
                                  "of %d bytes" % maxsize)
        self.append(str(self.read(len), 'utf-8', 'surrogatepass'))
    dispatch[BINUNICODE8[0]] = load_binunicode8

    def load_binbytes8(self):
        len, = unpack('<Q', self.read(8))
        if len > maxsize:
            raise UnpicklingError("BINBYTES8 exceeds system's maximum size "
                                  "of %d bytes" % maxsize)
        self.append(self.read(len))
    dispatch[BINBYTES8[0]] = load_binbytes8

    def load_bytearray8(self):
        len, = unpack('<Q', self.read(8))
        if len > maxsize:
            raise UnpicklingError("BYTEARRAY8 exceeds system's maximum size "
                                  "of %d bytes" % maxsize)
        b = bytearray(len)
        self.readinto(b)
        self.append(b)
    dispatch[BYTEARRAY8[0]] = load_bytearray8

    def load_next_buffer(self):
        if self._buffers is None:
            raise UnpicklingError("pickle stream refers to out-of-band data "
                                  "but no *buffers* argument was given")
        try:
            buf = next(self._buffers)
        except StopIteration:
            raise UnpicklingError("not enough out-of-band buffers")
        self.append(buf)
    dispatch[NEXT_BUFFER[0]] = load_next_buffer

    def load_readonly_buffer(self):
        buf = self.stack[-1]
        with memoryview(buf) as m:
            if not m.readonly:
                self.stack[-1] = m.toreadonly()
    dispatch[READONLY_BUFFER[0]] = load_readonly_buffer

    def load_short_binstring(self):
        len = self.read(1)[0]
        data = self.read(len)
        self.append(self._decode_string(data))
    dispatch[SHORT_BINSTRING[0]] = load_short_binstring

    def load_short_binbytes(self):
        len = self.read(1)[0]
        self.append(self.read(len))
    dispatch[SHORT_BINBYTES[0]] = load_short_binbytes

    def load_short_binunicode(self):
        len = self.read(1)[0]
        self.append(str(self.read(len), 'utf-8', 'surrogatepass'))
    dispatch[SHORT_BINUNICODE[0]] = load_short_binunicode

    def load_tuple(self):
        items = self.pop_mark()
        self.append(tuple(items))
    dispatch[TUPLE[0]] = load_tuple

    def load_empty_tuple(self):
        self.append(())
    dispatch[EMPTY_TUPLE[0]] = load_empty_tuple

    def load_tuple1(self):
        self.stack[-1] = (self.stack[-1],)
    dispatch[TUPLE1[0]] = load_tuple1

    def load_tuple2(self):
        self.stack[-2:] = [(self.stack[-2], self.stack[-1])]
    dispatch[TUPLE2[0]] = load_tuple2

    def load_tuple3(self):
        self.stack[-3:] = [(self.stack[-3], self.stack[-2], self.stack[-1])]
    dispatch[TUPLE3[0]] = load_tuple3

    def load_empty_list(self):
        self.append([])
    dispatch[EMPTY_LIST[0]] = load_empty_list

    def load_empty_dictionary(self):
        self.append({})
    dispatch[EMPTY_DICT[0]] = load_empty_dictionary

    def load_empty_set(self):
        self.append(set())
    dispatch[EMPTY_SET[0]] = load_empty_set

    def load_frozenset(self):
        items = self.pop_mark()
        self.append(frozenset(items))
    dispatch[FROZENSET[0]] = load_frozenset

    def load_list(self):
        items = self.pop_mark()
        self.append(items)
    dispatch[LIST[0]] = load_list

    def load_dict(self):
        items = self.pop_mark()
        d = {items[i]: items[i+1]
             for i in range(0, len(items), 2)}
        self.append(d)
    dispatch[DICT[0]] = load_dict

    # INST and OBJ differ only in how they get a class object.  It's not
    # only sensible to do the rest in a common routine, the two routines
    # previously diverged and grew different bugs.
    # klass is the class to instantiate, and k points to the topmost mark
    # object, following which are the arguments for klass.__init__.
    def _instantiate(self, klass, args):
        if (args or not isinstance(klass, type) or
            hasattr(klass, "__getinitargs__")):
            try:
                value = klass(*args)
            except TypeError as err:
                raise TypeError("in constructor for %s: %s" %
                                (klass.__name__, str(err)), err.__traceback__)
        else:
            value = klass.__new__(klass)
        self.append(value)

    def load_inst(self):
        module = self.readline()[:-1].decode("ascii")
        name = self.readline()[:-1].decode("ascii")
        klass = self.find_class(module, name)
        self._instantiate(klass, self.pop_mark())
    dispatch[INST[0]] = load_inst

    def load_obj(self):
        # Stack is ... markobject classobject arg1 arg2 ...
        args = self.pop_mark()
        cls = args.pop(0)
        self._instantiate(cls, args)
    dispatch[OBJ[0]] = load_obj

    def load_newobj(self):
        args = self.stack.pop()
        cls = self.stack.pop()
        obj = cls.__new__(cls, *args)
        self.append(obj)
    dispatch[NEWOBJ[0]] = load_newobj

    def load_newobj_ex(self):
        kwargs = self.stack.pop()
        args = self.stack.pop()
        cls = self.stack.pop()
        obj = cls.__new__(cls, *args, **kwargs)
        self.append(obj)
    dispatch[NEWOBJ_EX[0]] = load_newobj_ex

    def load_global(self):
        module = self.readline()[:-1].decode("utf-8")
        name = self.readline()[:-1].decode("utf-8")
        klass = self.find_class(module, name)
        self.append(klass)
    dispatch[GLOBAL[0]] = load_global

    def load_stack_global(self):
        name = self.stack.pop()
        module = self.stack.pop()
        if type(name) is not str or type(module) is not str:
            raise UnpicklingError("STACK_GLOBAL requires str")
        self.append(self.find_class(module, name))
    dispatch[STACK_GLOBAL[0]] = load_stack_global

    def load_ext1(self):
        code = self.read(1)[0]
        self.get_extension(code)
    dispatch[EXT1[0]] = load_ext1

    def load_ext2(self):
        code, = unpack('<H', self.read(2))
        self.get_extension(code)
    dispatch[EXT2[0]] = load_ext2

    def load_ext4(self):
        code, = unpack('<i', self.read(4))
        self.get_extension(code)
    dispatch[EXT4[0]] = load_ext4

    def get_extension(self, code):
        obj = _extension_cache.get(code, _NoValue)
        if obj is not _NoValue:
            self.append(obj)
            return
        key = _inverted_registry.get(code)
        if not key:
            if code <= 0: # note that 0 is forbidden
                # Corrupt or hostile pickle.
                raise UnpicklingError("EXT specifies code <= 0")
            raise ValueError("unregistered extension code %d" % code)
        obj = self.find_class(*key)
        _extension_cache[code] = obj
        self.append(obj)

    def find_class(self, module, name):
        # Subclasses may override this.
        sys.audit('pickle.find_class', module, name)
        if self.proto < 3 and self.fix_imports:
            if (module, name) in _compat_pickle.NAME_MAPPING:
                module, name = _compat_pickle.NAME_MAPPING[(module, name)]
            elif module in _compat_pickle.IMPORT_MAPPING:
                module = _compat_pickle.IMPORT_MAPPING[module]
        __import__(module, level=0)
        if self.proto >= 4:
            return _getattribute(sys.modules[module], name)[0]
        else:
            return getattr(sys.modules[module], name)

    def load_reduce(self):
        stack = self.stack
        args = stack.pop()
        func = stack[-1]
        stack[-1] = func(*args)
    dispatch[REDUCE[0]] = load_reduce

    def load_pop(self):
        if self.stack:
            del self.stack[-1]
        else:
            self.pop_mark()
    dispatch[POP[0]] = load_pop

    def load_pop_mark(self):
        self.pop_mark()
    dispatch[POP_MARK[0]] = load_pop_mark

    def load_dup(self):
        self.append(self.stack[-1])
    dispatch[DUP[0]] = load_dup

    def load_get(self):
        i = int(self.readline()[:-1])
        try:
            self.append(self.memo[i])
        except KeyError:
            msg = f'Memo value not found at index {i}'
            raise UnpicklingError(msg) from None
    dispatch[GET[0]] = load_get

    def load_binget(self):
        i = self.read(1)[0]
        try:
            self.append(self.memo[i])
        except KeyError as exc:
            msg = f'Memo value not found at index {i}'
            raise UnpicklingError(msg) from None
    dispatch[BINGET[0]] = load_binget

    def load_long_binget(self):
        i, = unpack('<I', self.read(4))
        try:
            self.append(self.memo[i])
        except KeyError as exc:
            msg = f'Memo value not found at index {i}'
            raise UnpicklingError(msg) from None
    dispatch[LONG_BINGET[0]] = load_long_binget

    def load_put(self):
        i = int(self.readline()[:-1])
        if i < 0:
            raise ValueError("negative PUT argument")
        self.memo[i] = self.stack[-1]
    dispatch[PUT[0]] = load_put

    def load_binput(self):
        i = self.read(1)[0]
        if i < 0:
            raise ValueError("negative BINPUT argument")
        self.memo[i] = self.stack[-1]
    dispatch[BINPUT[0]] = load_binput

    def load_long_binput(self):
        i, = unpack('<I', self.read(4))
        if i > maxsize:
            raise ValueError("negative LONG_BINPUT argument")
        self.memo[i] = self.stack[-1]
    dispatch[LONG_BINPUT[0]] = load_long_binput

    def load_memoize(self):
        memo = self.memo
        memo[len(memo)] = self.stack[-1]
    dispatch[MEMOIZE[0]] = load_memoize

    def load_append(self):
        stack = self.stack
        value = stack.pop()
        list = stack[-1]
        list.append(value)
    dispatch[APPEND[0]] = load_append

    def load_appends(self):
        items = self.pop_mark()
        list_obj = self.stack[-1]
        try:
            extend = list_obj.extend
        except AttributeError:
            pass
        else:
            extend(items)
            return
        # Even if the PEP 307 requires extend() and append() methods,
        # fall back on append() if the object has no extend() method
        # for backward compatibility.
        append = list_obj.append
        for item in items:
            append(item)
    dispatch[APPENDS[0]] = load_appends

    def load_setitem(self):
        stack = self.stack
        value = stack.pop()
        key = stack.pop()
        dict = stack[-1]
        dict[key] = value
    dispatch[SETITEM[0]] = load_setitem

    def load_setitems(self):
        items = self.pop_mark()
        dict = self.stack[-1]
        for i in range(0, len(items), 2):
            dict[items[i]] = items[i + 1]
    dispatch[SETITEMS[0]] = load_setitems

    def load_additems(self):
        items = self.pop_mark()
        set_obj = self.stack[-1]
        if isinstance(set_obj, set):
            set_obj.update(items)
        else:
            add = set_obj.add
            for item in items:
                add(item)
    dispatch[ADDITEMS[0]] = load_additems

    def load_build(self):
        stack = self.stack
        state = stack.pop()
        inst = stack[-1]
        setstate = getattr(inst, "__setstate__", _NoValue)
        if setstate is not _NoValue:
            setstate(state)
            return
        slotstate = None
        if isinstance(state, tuple) and len(state) == 2:
            state, slotstate = state
        if state:
            inst_dict = inst.__dict__
            intern = sys.intern
            for k, v in state.items():
                if type(k) is str:
                    inst_dict[intern(k)] = v
                else:
                    inst_dict[k] = v
        if slotstate:
            for k, v in slotstate.items():
                setattr(inst, k, v)
    dispatch[BUILD[0]] = load_build

    def load_mark(self):
        self.metastack.append(self.stack)
        self.stack = []
        self.append = self.stack.append
    dispatch[MARK[0]] = load_mark

    def load_stop(self):
        value = self.stack.pop()
        raise _Stop(value)
    dispatch[STOP[0]] = load_stop


# Shorthands

def _dump(obj, file, protocol=None, *, fix_imports=True, buffer_callback=None):
    _Pickler(file, protocol, fix_imports=fix_imports,
             buffer_callback=buffer_callback).dump(obj)

def _dumps(obj, protocol=None, *, fix_imports=True, buffer_callback=None):
    f = io.BytesIO()
    _Pickler(f, protocol, fix_imports=fix_imports,
             buffer_callback=buffer_callback).dump(obj)
    res = f.getvalue()
    assert isinstance(res, bytes_types)
    return res

def _load(file, *, fix_imports=True, encoding="ASCII", errors="strict",
          buffers=None):
    return _Unpickler(file, fix_imports=fix_imports, buffers=buffers,
                     encoding=encoding, errors=errors).load()

def _loads(s, /, *, fix_imports=True, encoding="ASCII", errors="strict",
           buffers=None):
    if isinstance(s, str):
        raise TypeError("Can't load pickle from unicode string")
    file = io.BytesIO(s)
    return _Unpickler(file, fix_imports=fix_imports, buffers=buffers,
                      encoding=encoding, errors=errors).load()

# Use the faster _pickle if possible
try:
    from _pickle import (
        PickleError,
        PicklingError,
        UnpicklingError,
        Pickler,
        Unpickler,
        dump,
        dumps,
        load,
        loads
    )
except ImportError:
    Pickler, Unpickler = _Pickler, _Unpickler
    dump, dumps, load, loads = _dump, _dumps, _load, _loads

# Doctest
def _test():
    import doctest
    return doctest.testmod()

if __name__ == "__main__":
    import argparse
    parser = argparse.ArgumentParser(
        description='display contents of the pickle files')
    parser.add_argument(
        'pickle_file',
        nargs='*', help='the pickle file')
    parser.add_argument(
        '-t', '--test', action='store_true',
        help='run self-test suite')
    parser.add_argument(
        '-v', action='store_true',
        help='run verbosely; only affects self-test run')
    args = parser.parse_args()
    if args.test:
        _test()
    else:
        if not args.pickle_file:
            parser.print_help()
        else:
            import pprint
            for fn in args.pickle_file:
                if fn == '-':
                    obj = load(sys.stdin.buffer)
                else:
                    with open(fn, 'rb') as f:
                        obj = load(f)
                pprint.pprint(obj)
```
