## Supplementary software v0.2.1 for "Virtual control arms for paediatric myopia trials: external validation of axial-elongation models": pickletools.py

```
'''"Executable documentation" for the pickle module.

Extensive comments about the pickle protocols and pickle-machine opcodes
can be found here.  Some functions meant for external use:

genops(pickle)
   Generate all the opcodes in a pickle, as (opcode, arg, position) triples.

dis(pickle, out=None, memo=None, indentlevel=4)
   Print a symbolic disassembly of a pickle.
'''

import codecs
import io
import pickle
import re
import sys

__all__ = ['dis', 'genops', 'optimize']

bytes_types = pickle.bytes_types

# Other ideas:
#
# - A pickle verifier:  read a pickle and check it exhaustively for
#   well-formedness.  dis() does a lot of this already.
#
# - A protocol identifier:  examine a pickle and return its protocol number
#   (== the highest .proto attr value among all the opcodes in the pickle).
#   dis() already prints this info at the end.
#
# - A pickle optimizer:  for example, tuple-building code is sometimes more
#   elaborate than necessary, catering for the possibility that the tuple
#   is recursive.  Or lots of times a PUT is generated that's never accessed
#   by a later GET.


# "A pickle" is a program for a virtual pickle machine (PM, but more accurately
# called an unpickling machine).  It's a sequence of opcodes, interpreted by the
# PM, building an arbitrarily complex Python object.
#
# For the most part, the PM is very simple:  there are no looping, testing, or
# conditional instructions, no arithmetic and no function calls.  Opcodes are
# executed once each, from first to last, until a STOP opcode is reached.
#
# The PM has two data areas, "the stack" and "the memo".
#
# Many opcodes push Python objects onto the stack; e.g., INT pushes a Python
# integer object on the stack, whose value is gotten from a decimal string
# literal immediately following the INT opcode in the pickle bytestream.  Other
# opcodes take Python objects off the stack.  The result of unpickling is
# whatever object is left on the stack when the final STOP opcode is executed.
#
# The memo is simply an array of objects, or it can be implemented as a dict
# mapping little integers to objects.  The memo serves as the PM's "long term
# memory", and the little integers indexing the memo are akin to variable
# names.  Some opcodes pop a stack object into the memo at a given index,
# and others push a memo object at a given index onto the stack again.
#
# At heart, that's all the PM has.  Subtleties arise for these reasons:
#
# + Object identity.  Objects can be arbitrarily complex, and subobjects
#   may be shared (for example, the list [a, a] refers to the same object a
#   twice).  It can be vital that unpickling recreate an isomorphic object
#   graph, faithfully reproducing sharing.
#
# + Recursive objects.  For example, after "L = []; L.append(L)", L is a
#   list, and L[0] is the same list.  This is related to the object identity
#   point, and some sequences of pickle opcodes are subtle in order to
#   get the right result in all cases.
#
# + Things pickle doesn't know everything about.  Examples of things pickle
#   does know everything about are Python's builtin scalar and container
#   types, like ints and tuples.  They generally have opcodes dedicated to
#   them.  For things like module references and instances of user-defined
#   classes, pickle's knowledge is limited.  Historically, many enhancements
#   have been made to the pickle protocol in order to do a better (faster,
#   and/or more compact) job on those.
#
# + Backward compatibility and micro-optimization.  As explained below,
#   pickle opcodes never go away, not even when better ways to do a thing
#   get invented.  The repertoire of the PM just keeps growing over time.
#   For example, protocol 0 had two opcodes for building Python integers (INT
#   and LONG), protocol 1 added three more for more-efficient pickling of short
#   integers, and protocol 2 added two more for more-efficient pickling of
#   long integers (before protocol 2, the only ways to pickle a Python long
#   took time quadratic in the number of digits, for both pickling and
#   unpickling).  "Opcode bloat" isn't so much a subtlety as a source of
#   wearying complication.
#
#
# Pickle protocols:
#
# For compatibility, the meaning of a pickle opcode never changes.  Instead new
# pickle opcodes get added, and each version's unpickler can handle all the
# pickle opcodes in all protocol versions to date.  So old pickles continue to
# be readable forever.  The pickler can generally be told to restrict itself to
# the subset of opcodes available under previous protocol versions too, so that
# users can create pickles under the current version readable by older
# versions.  However, a pickle does not contain its version number embedded
# within it.  If an older unpickler tries to read a pickle using a later
# protocol, the result is most likely an exception due to seeing an unknown (in
# the older unpickler) opcode.
#
# The original pickle used what's now called "protocol 0", and what was called
# "text mode" before Python 2.3.  The entire pickle bytestream is made up of
# printable 7-bit ASCII characters, plus the newline character, in protocol 0.
# That's why it was called text mode.  Protocol 0 is small and elegant, but
# sometimes painfully inefficient.
#
# The second major set of additions is now called "protocol 1", and was called
# "binary mode" before Python 2.3.  This added many opcodes with arguments
# consisting of arbitrary bytes, including NUL bytes and unprintable "high bit"
# bytes.  Binary mode pickles can be substantially smaller than equivalent
# text mode pickles, and sometimes faster too; e.g., BININT represents a 4-byte
# int as 4 bytes following the opcode, which is cheaper to unpickle than the
# (perhaps) 11-character decimal string attached to INT.  Protocol 1 also added
# a number of opcodes that operate on many stack elements at once (like APPENDS
# and SETITEMS), and "shortcut" opcodes (like EMPTY_DICT and EMPTY_TUPLE).
#
# The third major set of additions came in Python 2.3, and is called "protocol
# 2".  This added:
#
# - A better way to pickle instances of new-style classes (NEWOBJ).
#
# - A way for a pickle to identify its protocol (PROTO).
#
# - Time- and space- efficient pickling of long ints (LONG{1,4}).
#
# - Shortcuts for small tuples (TUPLE{1,2,3}}.
#
# - Dedicated opcodes for bools (NEWTRUE, NEWFALSE).
#
# - The "extension registry", a vector of popular objects that can be pushed
#   efficiently by index (EXT{1,2,4}).  This is akin to the memo and GET, but
#   the registry contents are predefined (there's nothing akin to the memo's
#   PUT).
#
# Another independent change with Python 2.3 is the abandonment of any
# pretense that it might be safe to load pickles received from untrusted
# parties -- no sufficient security analysis has been done to guarantee
# this and there isn't a use case that warrants the expense of such an
# analysis.
#
# To this end, all tests for __safe_for_unpickling__ or for
# copyreg.safe_constructors are removed from the unpickling code.
# References to these variables in the descriptions below are to be seen
# as describing unpickling in Python 2.2 and before.


# Meta-rule:  Descriptions are stored in instances of descriptor objects,
# with plain constructors.  No meta-language is defined from which
# descriptors could be constructed.  If you want, e.g., XML, write a little
# program to generate XML from the objects.

##############################################################################
# Some pickle opcodes have an argument, following the opcode in the
# bytestream.  An argument is of a specific type, described by an instance
# of ArgumentDescriptor.  These are not to be confused with arguments taken
# off the stack -- ArgumentDescriptor applies only to arguments embedded in
# the opcode stream, immediately following an opcode.

# Represents the number of bytes consumed by an argument delimited by the
# next newline character.
UP_TO_NEWLINE = -1

# Represents the number of bytes consumed by a two-argument opcode where
# the first argument gives the number of bytes in the second argument.
TAKEN_FROM_ARGUMENT1  = -2   # num bytes is 1-byte unsigned int
TAKEN_FROM_ARGUMENT4  = -3   # num bytes is 4-byte signed little-endian int
TAKEN_FROM_ARGUMENT4U = -4   # num bytes is 4-byte unsigned little-endian int
TAKEN_FROM_ARGUMENT8U = -5   # num bytes is 8-byte unsigned little-endian int

class ArgumentDescriptor(object):
    __slots__ = (
        # name of descriptor record, also a module global name; a string
        'name',

        # length of argument, in bytes; an int; UP_TO_NEWLINE and
        # TAKEN_FROM_ARGUMENT{1,4,8} are negative values for variable-length
        # cases
        'n',

        # a function taking a file-like object, reading this kind of argument
        # from the object at the current position, advancing the current
        # position by n bytes, and returning the value of the argument
        'reader',

        # human-readable docs for this arg descriptor; a string
        'doc',
    )

    def __init__(self, name, n, reader, doc):
        assert isinstance(name, str)
        self.name = name

        assert isinstance(n, int) and (n >= 0 or
                                       n in (UP_TO_NEWLINE,
                                             TAKEN_FROM_ARGUMENT1,
                                             TAKEN_FROM_ARGUMENT4,
                                             TAKEN_FROM_ARGUMENT4U,
                                             TAKEN_FROM_ARGUMENT8U))
        self.n = n

        self.reader = reader

        assert isinstance(doc, str)
        self.doc = doc

from struct import unpack as _unpack

def read_uint1(f):
    r"""
    >>> import io
    >>> read_uint1(io.BytesIO(b'\xff'))
    255
    """

    data = f.read(1)
    if data:
        return data[0]
    raise ValueError("not enough data in stream to read uint1")

uint1 = ArgumentDescriptor(
            name='uint1',
            n=1,
            reader=read_uint1,
            doc="One-byte unsigned integer.")


def read_uint2(f):
    r"""
    >>> import io
    >>> read_uint2(io.BytesIO(b'\xff\x00'))
    255
    >>> read_uint2(io.BytesIO(b'\xff\xff'))
    65535
    """

    data = f.read(2)
    if len(data) == 2:
        return _unpack("<H", data)[0]
    raise ValueError("not enough data in stream to read uint2")

uint2 = ArgumentDescriptor(
            name='uint2',
            n=2,
            reader=read_uint2,
            doc="Two-byte unsigned integer, little-endian.")


def read_int4(f):
    r"""
    >>> import io
    >>> read_int4(io.BytesIO(b'\xff\x00\x00\x00'))
    255
    >>> read_int4(io.BytesIO(b'\x00\x00\x00\x80')) == -(2**31)
    True
    """

    data = f.read(4)
    if len(data) == 4:
        return _unpack("<i", data)[0]
    raise ValueError("not enough data in stream to read int4")

int4 = ArgumentDescriptor(
           name='int4',
           n=4,
           reader=read_int4,
           doc="Four-byte signed integer, little-endian, 2's complement.")


def read_uint4(f):
    r"""
    >>> import io
    >>> read_uint4(io.BytesIO(b'\xff\x00\x00\x00'))
    255
    >>> read_uint4(io.BytesIO(b'\x00\x00\x00\x80')) == 2**31
    True
    """

    data = f.read(4)
    if len(data) == 4:
        return _unpack("<I", data)[0]
    raise ValueError("not enough data in stream to read uint4")

uint4 = ArgumentDescriptor(
            name='uint4',
            n=4,
            reader=read_uint4,
            doc="Four-byte unsigned integer, little-endian.")


def read_uint8(f):
    r"""
    >>> import io
    >>> read_uint8(io.BytesIO(b'\xff\x00\x00\x00\x00\x00\x00\x00'))
    255
    >>> read_uint8(io.BytesIO(b'\xff' * 8)) == 2**64-1
    True
    """

    data = f.read(8)
    if len(data) == 8:
        return _unpack("<Q", data)[0]
    raise ValueError("not enough data in stream to read uint8")

uint8 = ArgumentDescriptor(
            name='uint8',
            n=8,
            reader=read_uint8,
            doc="Eight-byte unsigned integer, little-endian.")


def read_stringnl(f, decode=True, stripquotes=True, *, encoding='latin-1'):
    r"""
    >>> import io
    >>> read_stringnl(io.BytesIO(b"'abcd'\nefg\n"))
    'abcd'

    >>> read_stringnl(io.BytesIO(b"\n"))
    Traceback (most recent call last):
    ...
    ValueError: no string quotes around b''

    >>> read_stringnl(io.BytesIO(b"\n"), stripquotes=False)
    ''

    >>> read_stringnl(io.BytesIO(b"''\n"))
    ''

    >>> read_stringnl(io.BytesIO(b'"abcd"'))
    Traceback (most recent call last):
    ...
    ValueError: no newline found when trying to read stringnl

    Embedded escapes are undone in the result.
    >>> read_stringnl(io.BytesIO(br"'a\n\\b\x00c\td'" + b"\n'e'"))
    'a\n\\b\x00c\td'
    """

    data = f.readline()
    if not data.endswith(b'\n'):
        raise ValueError("no newline found when trying to read stringnl")
    data = data[:-1]    # lose the newline

    if stripquotes:
        for q in (b'"', b"'"):
            if data.startswith(q):
                if not data.endswith(q):
                    raise ValueError("strinq quote %r not found at both "
                                     "ends of %r" % (q, data))
                data = data[1:-1]
                break
        else:
            raise ValueError("no string quotes around %r" % data)

    if decode:
        data = codecs.escape_decode(data)[0].decode(encoding)
    return data

stringnl = ArgumentDescriptor(
               name='stringnl',
               n=UP_TO_NEWLINE,
               reader=read_stringnl,
               doc="""A newline-terminated string.

                   This is a repr-style string, with embedded escapes, and
                   bracketing quotes.
                   """)

def read_stringnl_noescape(f):
    return read_stringnl(f, stripquotes=False, encoding='utf-8')

stringnl_noescape = ArgumentDescriptor(
                        name='stringnl_noescape',
                        n=UP_TO_NEWLINE,
                        reader=read_stringnl_noescape,
                        doc="""A newline-terminated string.

                        This is a str-style string, without embedded escapes,
                        or bracketing quotes.  It should consist solely of
                        printable ASCII characters.
                        """)

def read_stringnl_noescape_pair(f):
    r"""
    >>> import io
    >>> read_stringnl_noescape_pair(io.BytesIO(b"Queue\nEmpty\njunk"))
    'Queue Empty'
    """

    return "%s %s" % (read_stringnl_noescape(f), read_stringnl_noescape(f))

stringnl_noescape_pair = ArgumentDescriptor(
                             name='stringnl_noescape_pair',
                             n=UP_TO_NEWLINE,
                             reader=read_stringnl_noescape_pair,
                             doc="""A pair of newline-terminated strings.

                             These are str-style strings, without embedded
                             escapes, or bracketing quotes.  They should
                             consist solely of printable ASCII characters.
                             The pair is returned as a single string, with
                             a single blank separating the two strings.
                             """)


def read_string1(f):
    r"""
    >>> import io
    >>> read_string1(io.BytesIO(b"\x00"))
    ''
    >>> read_string1(io.BytesIO(b"\x03abcdef"))
    'abc'
    """

    n = read_uint1(f)
    assert n >= 0
    data = f.read(n)
    if len(data) == n:
        return data.decode("latin-1")
    raise ValueError("expected %d bytes in a string1, but only %d remain" %
                     (n, len(data)))

string1 = ArgumentDescriptor(
              name="string1",
              n=TAKEN_FROM_ARGUMENT1,
              reader=read_string1,
              doc="""A counted string.

              The first argument is a 1-byte unsigned int giving the number
              of bytes in the string, and the second argument is that many
              bytes.
              """)


def read_string4(f):
    r"""
    >>> import io
    >>> read_string4(io.BytesIO(b"\x00\x00\x00\x00abc"))
    ''
    >>> read_string4(io.BytesIO(b"\x03\x00\x00\x00abcdef"))
    'abc'
    >>> read_string4(io.BytesIO(b"\x00\x00\x00\x03abcdef"))
    Traceback (most recent call last):
    ...
    ValueError: expected 50331648 bytes in a string4, but only 6 remain
    """

    n = read_int4(f)
    if n < 0:
        raise ValueError("string4 byte count < 0: %d" % n)
    data = f.read(n)
    if len(data) == n:
        return data.decode("latin-1")
    raise ValueError("expected %d bytes in a string4, but only %d remain" %
                     (n, len(data)))

string4 = ArgumentDescriptor(
              name="string4",
              n=TAKEN_FROM_ARGUMENT4,
              reader=read_string4,
              doc="""A counted string.

              The first argument is a 4-byte little-endian signed int giving
              the number of bytes in the string, and the second argument is
              that many bytes.
              """)


def read_bytes1(f):
    r"""
    >>> import io
    >>> read_bytes1(io.BytesIO(b"\x00"))
    b''
    >>> read_bytes1(io.BytesIO(b"\x03abcdef"))
    b'abc'
    """

    n = read_uint1(f)
    assert n >= 0
    data = f.read(n)
    if len(data) == n:
        return data
    raise ValueError("expected %d bytes in a bytes1, but only %d remain" %
                     (n, len(data)))

bytes1 = ArgumentDescriptor(
              name="bytes1",
              n=TAKEN_FROM_ARGUMENT1,
              reader=read_bytes1,
              doc="""A counted bytes string.

              The first argument is a 1-byte unsigned int giving the number
              of bytes, and the second argument is that many bytes.
              """)


def read_bytes4(f):
    r"""
    >>> import io
    >>> read_bytes4(io.BytesIO(b"\x00\x00\x00\x00abc"))
    b''
    >>> read_bytes4(io.BytesIO(b"\x03\x00\x00\x00abcdef"))
    b'abc'
    >>> read_bytes4(io.BytesIO(b"\x00\x00\x00\x03abcdef"))
    Traceback (most recent call last):
    ...
    ValueError: expected 50331648 bytes in a bytes4, but only 6 remain
    """

    n = read_uint4(f)
    assert n >= 0
    if n > sys.maxsize:
        raise ValueError("bytes4 byte count > sys.maxsize: %d" % n)
    data = f.read(n)
    if len(data) == n:
        return data
    raise ValueError("expected %d bytes in a bytes4, but only %d remain" %
                     (n, len(data)))

bytes4 = ArgumentDescriptor(
              name="bytes4",
              n=TAKEN_FROM_ARGUMENT4U,
              reader=read_bytes4,
              doc="""A counted bytes string.

              The first argument is a 4-byte little-endian unsigned int giving
              the number of bytes, and the second argument is that many bytes.
              """)


def read_bytes8(f):
    r"""
    >>> import io, struct, sys
    >>> read_bytes8(io.BytesIO(b"\x00\x00\x00\x00\x00\x00\x00\x00abc"))
    b''
    >>> read_bytes8(io.BytesIO(b"\x03\x00\x00\x00\x00\x00\x00\x00abcdef"))
    b'abc'
    >>> bigsize8 = struct.pack("<Q", sys.maxsize//3)
    >>> read_bytes8(io.BytesIO(bigsize8 + b"abcdef"))  #doctest: +ELLIPSIS
    Traceback (most recent call last):
    ...
    ValueError: expected ... bytes in a bytes8, but only 6 remain
    """

    n = read_uint8(f)
    assert n >= 0
    if n > sys.maxsize:
        raise ValueError("bytes8 byte count > sys.maxsize: %d" % n)
    data = f.read(n)
    if len(data) == n:
        return data
    raise ValueError("expected %d bytes in a bytes8, but only %d remain" %
                     (n, len(data)))

bytes8 = ArgumentDescriptor(
              name="bytes8",
              n=TAKEN_FROM_ARGUMENT8U,
              reader=read_bytes8,
              doc="""A counted bytes string.

              The first argument is an 8-byte little-endian unsigned int giving
              the number of bytes, and the second argument is that many bytes.
              """)


def read_bytearray8(f):
    r"""
    >>> import io, struct, sys
    >>> read_bytearray8(io.BytesIO(b"\x00\x00\x00\x00\x00\x00\x00\x00abc"))
    bytearray(b'')
    >>> read_bytearray8(io.BytesIO(b"\x03\x00\x00\x00\x00\x00\x00\x00abcdef"))
    bytearray(b'abc')
    >>> bigsize8 = struct.pack("<Q", sys.maxsize//3)
    >>> read_bytearray8(io.BytesIO(bigsize8 + b"abcdef"))  #doctest: +ELLIPSIS
    Traceback (most recent call last):
    ...
    ValueError: expected ... bytes in a bytearray8, but only 6 remain
    """

    n = read_uint8(f)
    assert n >= 0
    if n > sys.maxsize:
        raise ValueError("bytearray8 byte count > sys.maxsize: %d" % n)
    data = f.read(n)
    if len(data) == n:
        return bytearray(data)
    raise ValueError("expected %d bytes in a bytearray8, but only %d remain" %
                     (n, len(data)))

bytearray8 = ArgumentDescriptor(
              name="bytearray8",
              n=TAKEN_FROM_ARGUMENT8U,
              reader=read_bytearray8,
              doc="""A counted bytearray.

              The first argument is an 8-byte little-endian unsigned int giving
              the number of bytes, and the second argument is that many bytes.
              """)

def read_unicodestringnl(f):
    r"""
    >>> import io
    >>> read_unicodestringnl(io.BytesIO(b"abc\\uabcd\njunk")) == 'abc\uabcd'
    True
    """

    data = f.readline()
    if not data.endswith(b'\n'):
        raise ValueError("no newline found when trying to read "
                         "unicodestringnl")
    data = data[:-1]    # lose the newline
    return str(data, 'raw-unicode-escape')

unicodestringnl = ArgumentDescriptor(
                      name='unicodestringnl',
                      n=UP_TO_NEWLINE,
                      reader=read_unicodestringnl,
                      doc="""A newline-terminated Unicode string.

                      This is raw-unicode-escape encoded, so consists of
                      printable ASCII characters, and may contain embedded
                      escape sequences.
                      """)


def read_unicodestring1(f):
    r"""
    >>> import io
    >>> s = 'abcd\uabcd'
    >>> enc = s.encode('utf-8')
    >>> enc
    b'abcd\xea\xaf\x8d'
    >>> n = bytes([len(enc)])  # little-endian 1-byte length
    >>> t = read_unicodestring1(io.BytesIO(n + enc + b'junk'))
    >>> s == t
    True

    >>> read_unicodestring1(io.BytesIO(n + enc[:-1]))
    Traceback (most recent call last):
    ...
    ValueError: expected 7 bytes in a unicodestring1, but only 6 remain
    """

    n = read_uint1(f)
    assert n >= 0
    data = f.read(n)
    if len(data) == n:
        return str(data, 'utf-8', 'surrogatepass')
    raise ValueError("expected %d bytes in a unicodestring1, but only %d "
                     "remain" % (n, len(data)))

unicodestring1 = ArgumentDescriptor(
                    name="unicodestring1",
                    n=TAKEN_FROM_ARGUMENT1,
                    reader=read_unicodestring1,
                    doc="""A counted Unicode string.

                    The first argument is a 1-byte little-endian signed int
                    giving the number of bytes in the string, and the second
                    argument-- the UTF-8 encoding of the Unicode string --
                    contains that many bytes.
                    """)


def read_unicodestring4(f):
    r"""
    >>> import io
    >>> s = 'abcd\uabcd'
    >>> enc = s.encode('utf-8')
    >>> enc
    b'abcd\xea\xaf\x8d'
    >>> n = bytes([len(enc), 0, 0, 0])  # little-endian 4-byte length
    >>> t = read_unicodestring4(io.BytesIO(n + enc + b'junk'))
    >>> s == t
    True

    >>> read_unicodestring4(io.BytesIO(n + enc[:-1]))
    Traceback (most recent call last):
    ...
    ValueError: expected 7 bytes in a unicodestring4, but only 6 remain
    """

    n = read_uint4(f)
    assert n >= 0
    if n > sys.maxsize:
        raise ValueError("unicodestring4 byte count > sys.maxsize: %d" % n)
    data = f.read(n)
    if len(data) == n:
        return str(data, 'utf-8', 'surrogatepass')
    raise ValueError("expected %d bytes in a unicodestring4, but only %d "
                     "remain" % (n, len(data)))

unicodestring4 = ArgumentDescriptor(
                    name="unicodestring4",
                    n=TAKEN_FROM_ARGUMENT4U,
                    reader=read_unicodestring4,
                    doc="""A counted Unicode string.

                    The first argument is a 4-byte little-endian signed int
                    giving the number of bytes in the string, and the second
                    argument-- the UTF-8 encoding of the Unicode string --
                    contains that many bytes.
                    """)


def read_unicodestring8(f):
    r"""
    >>> import io
    >>> s = 'abcd\uabcd'
    >>> enc = s.encode('utf-8')
    >>> enc
    b'abcd\xea\xaf\x8d'
    >>> n = bytes([len(enc)]) + b'\0' * 7  # little-endian 8-byte length
    >>> t = read_unicodestring8(io.BytesIO(n + enc + b'junk'))
    >>> s == t
    True

    >>> read_unicodestring8(io.BytesIO(n + enc[:-1]))
    Traceback (most recent call last):
    ...
    ValueError: expected 7 bytes in a unicodestring8, but only 6 remain
    """

    n = read_uint8(f)
    assert n >= 0
    if n > sys.maxsize:
        raise ValueError("unicodestring8 byte count > sys.maxsize: %d" % n)
    data = f.read(n)
    if len(data) == n:
        return str(data, 'utf-8', 'surrogatepass')
    raise ValueError("expected %d bytes in a unicodestring8, but only %d "
                     "remain" % (n, len(data)))

unicodestring8 = ArgumentDescriptor(
                    name="unicodestring8",
                    n=TAKEN_FROM_ARGUMENT8U,
                    reader=read_unicodestring8,
                    doc="""A counted Unicode string.

                    The first argument is an 8-byte little-endian signed int
                    giving the number of bytes in the string, and the second
                    argument-- the UTF-8 encoding of the Unicode string --
                    contains that many bytes.
                    """)


def read_decimalnl_short(f):
    r"""
    >>> import io
    >>> read_decimalnl_short(io.BytesIO(b"1234\n56"))
    1234

    >>> read_decimalnl_short(io.BytesIO(b"1234L\n56"))
    Traceback (most recent call last):
    ...
    ValueError: invalid literal for int() with base 10: b'1234L'
    """

    s = read_stringnl(f, decode=False, stripquotes=False)

    # There's a hack for True and False here.
    if s == b"00":
        return False
    elif s == b"01":
        return True

    return int(s)

def read_decimalnl_long(f):
    r"""
    >>> import io

    >>> read_decimalnl_long(io.BytesIO(b"1234L\n56"))
    1234

    >>> read_decimalnl_long(io.BytesIO(b"123456789012345678901234L\n6"))
    123456789012345678901234
    """

    s = read_stringnl(f, decode=False, stripquotes=False)
    if s[-1:] == b'L':
        s = s[:-1]
    return int(s)


decimalnl_short = ArgumentDescriptor(
                      name='decimalnl_short',
                      n=UP_TO_NEWLINE,
                      reader=read_decimalnl_short,
                      doc="""A newline-terminated decimal integer literal.

                          This never has a trailing 'L', and the integer fit
                          in a short Python int on the box where the pickle
                          was written -- but there's no guarantee it will fit
                          in a short Python int on the box where the pickle
                          is read.
                          """)

decimalnl_long = ArgumentDescriptor(
                     name='decimalnl_long',
                     n=UP_TO_NEWLINE,
                     reader=read_decimalnl_long,
                     doc="""A newline-terminated decimal integer literal.

                         This has a trailing 'L', and can represent integers
                         of any size.
                         """)


def read_floatnl(f):
    r"""
    >>> import io
    >>> read_floatnl(io.BytesIO(b"-1.25\n6"))
    -1.25
    """
    s = read_stringnl(f, decode=False, stripquotes=False)
    return float(s)

floatnl = ArgumentDescriptor(
              name='floatnl',
              n=UP_TO_NEWLINE,
              reader=read_floatnl,
              doc="""A newline-terminated decimal floating literal.

              In general this requires 17 significant digits for roundtrip
              identity, and pickling then unpickling infinities, NaNs, and
              minus zero doesn't work across boxes, or on some boxes even
              on itself (e.g., Windows can't read the strings it produces
              for infinities or NaNs).
              """)

def read_float8(f):
    r"""
    >>> import io, struct
    >>> raw = struct.pack(">d", -1.25)
    >>> raw
    b'\xbf\xf4\x00\x00\x00\x00\x00\x00'
    >>> read_float8(io.BytesIO(raw + b"\n"))
    -1.25
    """

    data = f.read(8)
    if len(data) == 8:
        return _unpack(">d", data)[0]
    raise ValueError("not enough data in stream to read float8")


float8 = ArgumentDescriptor(
             name='float8',
             n=8,
             reader=read_float8,
             doc="""An 8-byte binary representation of a float, big-endian.

             The format is unique to Python, and shared with the struct
             module (format string '>d') "in theory" (the struct and pickle
             implementations don't share the code -- they should).  It's
             strongly related to the IEEE-754 double format, and, in normal
             cases, is in fact identical to the big-endian 754 double format.
             On other boxes the dynamic range is limited to that of a 754
             double, and "add a half and chop" rounding is used to reduce
             the precision to 53 bits.  However, even on a 754 box,
             infinities, NaNs, and minus zero may not be handled correctly
             (may not survive roundtrip pickling intact).
             """)

# Protocol 2 formats

from pickle import decode_long

def read_long1(f):
    r"""
    >>> import io
    >>> read_long1(io.BytesIO(b"\x00"))
    0
    >>> read_long1(io.BytesIO(b"\x02\xff\x00"))
    255
    >>> read_long1(io.BytesIO(b"\x02\xff\x7f"))
    32767
    >>> read_long1(io.BytesIO(b"\x02\x00\xff"))
    -256
    >>> read_long1(io.BytesIO(b"\x02\x00\x80"))
    -32768
    """

    n = read_uint1(f)
    data = f.read(n)
    if len(data) != n:
        raise ValueError("not enough data in stream to read long1")
    return decode_long(data)

long1 = ArgumentDescriptor(
    name="long1",
    n=TAKEN_FROM_ARGUMENT1,
    reader=read_long1,
    doc="""A binary long, little-endian, using 1-byte size.

    This first reads one byte as an unsigned size, then reads that
    many bytes and interprets them as a little-endian 2's-complement long.
    If the size is 0, that's taken as a shortcut for the long 0L.
    """)

def read_long4(f):
    r"""
    >>> import io
    >>> read_long4(io.BytesIO(b"\x02\x00\x00\x00\xff\x00"))
    255
    >>> read_long4(io.BytesIO(b"\x02\x00\x00\x00\xff\x7f"))
    32767
    >>> read_long4(io.BytesIO(b"\x02\x00\x00\x00\x00\xff"))
    -256
    >>> read_long4(io.BytesIO(b"\x02\x00\x00\x00\x00\x80"))
    -32768
    >>> read_long1(io.BytesIO(b"\x00\x00\x00\x00"))
    0
    """

    n = read_int4(f)
    if n < 0:
        raise ValueError("long4 byte count < 0: %d" % n)
    data = f.read(n)
    if len(data) != n:
        raise ValueError("not enough data in stream to read long4")
    return decode_long(data)

long4 = ArgumentDescriptor(
    name="long4",
    n=TAKEN_FROM_ARGUMENT4,
    reader=read_long4,
    doc="""A binary representation of a long, little-endian.

    This first reads four bytes as a signed size (but requires the
    size to be >= 0), then reads that many bytes and interprets them
    as a little-endian 2's-complement long.  If the size is 0, that's taken
    as a shortcut for the int 0, although LONG1 should really be used
    then instead (and in any case where # of bytes < 256).
    """)


##############################################################################
# Object descriptors.  The stack used by the pickle machine holds objects,
# and in the stack_before and stack_after attributes of OpcodeInfo
# descriptors we need names to describe the various types of objects that can
# appear on the stack.

class StackObject(object):
    __slots__ = (
        # name of descriptor record, for info only
        'name',

        # type of object, or tuple of type objects (meaning the object can
        # be of any type in the tuple)
        'obtype',

        # human-readable docs for this kind of stack object; a string
        'doc',
    )

    def __init__(self, name, obtype, doc):
        assert isinstance(name, str)
        self.name = name

        assert isinstance(obtype, type) or isinstance(obtype, tuple)
        if isinstance(obtype, tuple):
            for contained in obtype:
                assert isinstance(contained, type)
        self.obtype = obtype

        assert isinstance(doc, str)
        self.doc = doc

    def __repr__(self):
        return self.name


pyint = pylong = StackObject(
    name='int',
    obtype=int,
    doc="A Python integer object.")

pyinteger_or_bool = StackObject(
    name='int_or_bool',
    obtype=(int, bool),
    doc="A Python integer or boolean object.")

pybool = StackObject(
    name='bool',
    obtype=bool,
    doc="A Python boolean object.")

pyfloat = StackObject(
    name='float',
    obtype=float,
    doc="A Python float object.")

pybytes_or_str = pystring = StackObject(
    name='bytes_or_str',
    obtype=(bytes, str),
    doc="A Python bytes or (Unicode) string object.")

pybytes = StackObject(
    name='bytes',
    obtype=bytes,
    doc="A Python bytes object.")

pybytearray = StackObject(
    name='bytearray',
    obtype=bytearray,
    doc="A Python bytearray object.")

pyunicode = StackObject(
    name='str',
    obtype=str,
    doc="A Python (Unicode) string object.")

pynone = StackObject(
    name="None",
    obtype=type(None),
    doc="The Python None object.")

pytuple = StackObject(
    name="tuple",
    obtype=tuple,
    doc="A Python tuple object.")

pylist = StackObject(
    name="list",
    obtype=list,
    doc="A Python list object.")

pydict = StackObject(
    name="dict",
    obtype=dict,
    doc="A Python dict object.")

pyset = StackObject(
    name="set",
    obtype=set,
    doc="A Python set object.")

pyfrozenset = StackObject(
    name="frozenset",
    obtype=set,
    doc="A Python frozenset object.")

pybuffer = StackObject(
    name='buffer',
    obtype=object,
    doc="A Python buffer-like object.")

anyobject = StackObject(
    name='any',
    obtype=object,
    doc="Any kind of object whatsoever.")

markobject = StackObject(
    name="mark",
    obtype=StackObject,
    doc="""'The mark' is a unique object.

Opcodes that operate on a variable number of objects
generally don't embed the count of objects in the opcode,
or pull it off the stack.  Instead the MARK opcode is used
to push a special marker object on the stack, and then
some other opcodes grab all the objects from the top of
the stack down to (but not including) the topmost marker
object.
""")

stackslice = StackObject(
    name="stackslice",
    obtype=StackObject,
    doc="""An object representing a contiguous slice of the stack.

This is used in conjunction with markobject, to represent all
of the stack following the topmost markobject.  For example,
the POP_MARK opcode changes the stack from

    [..., markobject, stackslice]
to
    [...]

No matter how many object are on the stack after the topmost
markobject, POP_MARK gets rid of all of them (including the
topmost markobject too).
""")

##############################################################################
# Descriptors for pickle opcodes.

class OpcodeInfo(object):

    __slots__ = (
        # symbolic name of opcode; a string
        'name',

        # the code used in a bytestream to represent the opcode; a
        # one-character string
        'code',

        # If the opcode has an argument embedded in the byte string, an
        # instance of ArgumentDescriptor specifying its type.  Note that
        # arg.reader(s) can be used to read and decode the argument from
        # the bytestream s, and arg.doc documents the format of the raw
        # argument bytes.  If the opcode doesn't have an argument embedded
        # in the bytestream, arg should be None.
        'arg',

        # what the stack looks like before this opcode runs; a list
        'stack_before',

        # what the stack looks like after this opcode runs; a list
        'stack_after',

        # the protocol number in which this opcode was introduced; an int
        'proto',

        # human-readable docs for this opcode; a string
        'doc',
    )

    def __init__(self, name, code, arg,
                 stack_before, stack_after, proto, doc):
        assert isinstance(name, str)
        self.name = name

        assert isinstance(code, str)
        assert len(code) == 1
        self.code = code

        assert arg is None or isinstance(arg, ArgumentDescriptor)
        self.arg = arg

        assert isinstance(stack_before, list)
        for x in stack_before:
            assert isinstance(x, StackObject)
        self.stack_before = stack_before

        assert isinstance(stack_after, list)
        for x in stack_after:
            assert isinstance(x, StackObject)
        self.stack_after = stack_after

        assert isinstance(proto, int) and 0 <= proto <= pickle.HIGHEST_PROTOCOL
        self.proto = proto

        assert isinstance(doc, str)
        self.doc = doc

I = OpcodeInfo
opcodes = [

    # Ways to spell integers.

    I(name='INT',
      code='I',
      arg=decimalnl_short,
      stack_before=[],
      stack_after=[pyinteger_or_bool],
      proto=0,
      doc="""Push an integer or bool.

      The argument is a newline-terminated decimal literal string.

      The intent may have been that this always fit in a short Python int,
      but INT can be generated in pickles written on a 64-bit box that
      require a Python long on a 32-bit box.  The difference between this
      and LONG then is that INT skips a trailing 'L', and produces a short
      int whenever possible.

      Another difference is due to that, when bool was introduced as a
      distinct type in 2.3, builtin names True and False were also added to
      2.2.2, mapping to ints 1 and 0.  For compatibility in both directions,
      True gets pickled as INT + "I01\\n", and False as INT + "I00\\n".
      Leading zeroes are never produced for a genuine integer.  The 2.3
      (and later) unpicklers special-case these and return bool instead;
      earlier unpicklers ignore the leading "0" and return the int.
      """),

    I(name='BININT',
      code='J',
      arg=int4,
      stack_before=[],
      stack_after=[pyint],
      proto=1,
      doc="""Push a four-byte signed integer.

      This handles the full range of Python (short) integers on a 32-bit
      box, directly as binary bytes (1 for the opcode and 4 for the integer).
      If the integer is non-negative and fits in 1 or 2 bytes, pickling via
      BININT1 or BININT2 saves space.
      """),

    I(name='BININT1',
      code='K',
      arg=uint1,
      stack_before=[],
      stack_after=[pyint],
      proto=1,
      doc="""Push a one-byte unsigned integer.

      This is a space optimization for pickling very small non-negative ints,
      in range(256).
      """),

    I(name='BININT2',
      code='M',
      arg=uint2,
      stack_before=[],
      stack_after=[pyint],
      proto=1,
      doc="""Push a two-byte unsigned integer.

      This is a space optimization for pickling small positive ints, in
      range(256, 2**16).  Integers in range(256) can also be pickled via
      BININT2, but BININT1 instead saves a byte.
      """),

    I(name='LONG',
      code='L',
      arg=decimalnl_long,
      stack_before=[],
      stack_after=[pyint],
      proto=0,
      doc="""Push a long integer.

      The same as INT, except that the literal ends with 'L', and always
      unpickles to a Python long.  There doesn't seem a real purpose to the
      trailing 'L'.

      Note that LONG takes time quadratic in the number of digits when
      unpickling (this is simply due to the nature of decimal->binary
      conversion).  Proto 2 added linear-time (in C; still quadratic-time
      in Python) LONG1 and LONG4 opcodes.
      """),

    I(name="LONG1",
      code='\x8a',
      arg=long1,
      stack_before=[],
      stack_after=[pyint],
      proto=2,
      doc="""Long integer using one-byte length.

      A more efficient encoding of a Python long; the long1 encoding
      says it all."""),

    I(name="LONG4",
      code='\x8b',
      arg=long4,
      stack_before=[],
      stack_after=[pyint],
      proto=2,
      doc="""Long integer using four-byte length.

      A more efficient encoding of a Python long; the long4 encoding
      says it all."""),

    # Ways to spell strings (8-bit, not Unicode).

    I(name='STRING',
      code='S',
      arg=stringnl,
      stack_before=[],
      stack_after=[pybytes_or_str],
      proto=0,
      doc="""Push a Python string object.

      The argument is a repr-style string, with bracketing quote characters,
      and perhaps embedded escapes.  The argument extends until the next
      newline character.  These are usually decoded into a str instance
      using the encoding given to the Unpickler constructor. or the default,
      'ASCII'.  If the encoding given was 'bytes' however, they will be
      decoded as bytes object instead.
      """),

    I(name='BINSTRING',
      code='T',
      arg=string4,
      stack_before=[],
      stack_after=[pybytes_or_str],
      proto=1,
      doc="""Push a Python string object.

      There are two arguments: the first is a 4-byte little-endian
      signed int giving the number of bytes in the string, and the
      second is that many bytes, which are taken literally as the string
      content.  These are usually decoded into a str instance using the
      encoding given to the Unpickler constructor. or the default,
      'ASCII'.  If the encoding given was 'bytes' however, they will be
      decoded as bytes object instead.
      """),

    I(name='SHORT_BINSTRING',
      code='U',
      arg=string1,
      stack_before=[],
      stack_after=[pybytes_or_str],
      proto=1,
      doc="""Push a Python string object.

      There are two arguments: the first is a 1-byte unsigned int giving
      the number of bytes in the string, and the second is that many
      bytes, which are taken literally as the string content.  These are
      usually decoded into a str instance using the encoding given to
      the Unpickler constructor. or the default, 'ASCII'.  If the
      encoding given was 'bytes' however, they will be decoded as bytes
      object instead.
      """),

    # Bytes (protocol 3 and higher)

    I(name='BINBYTES',
      code='B',
      arg=bytes4,
      stack_before=[],
      stack_after=[pybytes],
      proto=3,
      doc="""Push a Python bytes object.

      There are two arguments:  the first is a 4-byte little-endian unsigned int
      giving the number of bytes, and the second is that many bytes, which are
      taken literally as the bytes content.
      """),

    I(name='SHORT_BINBYTES',
      code='C',
      arg=bytes1,
      stack_before=[],
      stack_after=[pybytes],
      proto=3,
      doc="""Push a Python bytes object.

      There are two arguments:  the first is a 1-byte unsigned int giving
      the number of bytes, and the second is that many bytes, which are taken
      literally as the string content.
      """),

    I(name='BINBYTES8',
      code='\x8e',
      arg=bytes8,
      stack_before=[],
      stack_after=[pybytes],
      proto=4,
      doc="""Push a Python bytes object.

      There are two arguments:  the first is an 8-byte unsigned int giving
      the number of bytes in the string, and the second is that many bytes,
      which are taken literally as the string content.
      """),

    # Bytearray (protocol 5 and higher)

    I(name='BYTEARRAY8',
      code='\x96',
      arg=bytearray8,
      stack_before=[],
      stack_after=[pybytearray],
      proto=5,
      doc="""Push a Python bytearray object.

      There are two arguments:  the first is an 8-byte unsigned int giving
      the number of bytes in the bytearray, and the second is that many bytes,
      which are taken literally as the bytearray content.
      """),

    # Out-of-band buffer (protocol 5 and higher)

    I(name='NEXT_BUFFER',
      code='\x97',
      arg=None,
      stack_before=[],
      stack_after=[pybuffer],
      proto=5,
      doc="Push an out-of-band buffer object."),

    I(name='READONLY_BUFFER',
      code='\x98',
      arg=None,
      stack_before=[pybuffer],
      stack_after=[pybuffer],
      proto=5,
      doc="Make an out-of-band buffer object read-only."),

    # Ways to spell None.

    I(name='NONE',
      code='N',
      arg=None,
      stack_before=[],
      stack_after=[pynone],
      proto=0,
      doc="Push None on the stack."),

    # Ways to spell bools, starting with proto 2.  See INT for how this was
    # done before proto 2.

    I(name='NEWTRUE',
      code='\x88',
      arg=None,
      stack_before=[],
      stack_after=[pybool],
      proto=2,
      doc="Push True onto the stack."),

    I(name='NEWFALSE',
      code='\x89',
      arg=None,
      stack_before=[],
      stack_after=[pybool],
      proto=2,
      doc="Push False onto the stack."),

    # Ways to spell Unicode strings.

    I(name='UNICODE',
      code='V',
      arg=unicodestringnl,
      stack_before=[],
      stack_after=[pyunicode],
      proto=0,  # this may be pure-text, but it's a later addition
      doc="""Push a Python Unicode string object.

      The argument is a raw-unicode-escape encoding of a Unicode string,
      and so may contain embedded escape sequences.  The argument extends
      until the next newline character.
      """),

    I(name='SHORT_BINUNICODE',
      code='\x8c',
      arg=unicodestring1,
      stack_before=[],
      stack_after=[pyunicode],
      proto=4,
      doc="""Push a Python Unicode string object.

      There are two arguments:  the first is a 1-byte little-endian signed int
      giving the number of bytes in the string.  The second is that many
      bytes, and is the UTF-8 encoding of the Unicode string.
      """),

    I(name='BINUNICODE',
      code='X',
      arg=unicodestring4,
      stack_before=[],
      stack_after=[pyunicode],
      proto=1,
      doc="""Push a Python Unicode string object.

      There are two arguments:  the first is a 4-byte little-endian unsigned int
      giving the number of bytes in the string.  The second is that many
      bytes, and is the UTF-8 encoding of the Unicode string.
      """),

    I(name='BINUNICODE8',
      code='\x8d',
      arg=unicodestring8,
      stack_before=[],
      stack_after=[pyunicode],
      proto=4,
      doc="""Push a Python Unicode string object.

      There are two arguments:  the first is an 8-byte little-endian signed int
      giving the number of bytes in the string.  The second is that many
      bytes, and is the UTF-8 encoding of the Unicode string.
      """),

    # Ways to spell floats.

    I(name='FLOAT',
      code='F',
      arg=floatnl,
      stack_before=[],
      stack_after=[pyfloat],
      proto=0,
      doc="""Newline-terminated decimal float literal.

      The argument is repr(a_float), and in general requires 17 significant
      digits for roundtrip conversion to be an identity (this is so for
      IEEE-754 double precision values, which is what Python float maps to
      on most boxes).

      In general, FLOAT cannot be used to transport infinities, NaNs, or
      minus zero across boxes (or even on a single box, if the platform C
      library can't read the strings it produces for such things -- Windows
      is like that), but may do less damage than BINFLOAT on boxes with
      greater precision or dynamic range than IEEE-754 double.
      """),

    I(name='BINFLOAT',
      code='G',
      arg=float8,
      stack_before=[],
      stack_after=[pyfloat],
      proto=1,
      doc="""Float stored in binary form, with 8 bytes of data.

      This generally requires less than half the space of FLOAT encoding.
      In general, BINFLOAT cannot be used to transport infinities, NaNs, or
      minus zero, raises an exception if the exponent exceeds the range of
      an IEEE-754 double, and retains no more than 53 bits of precision (if
      there are more than that, "add a half and chop" rounding is used to
      cut it back to 53 significant bits).
      """),

    # Ways to build lists.

    I(name='EMPTY_LIST',
      code=']',
      arg=None,
      stack_before=[],
      stack_after=[pylist],
      proto=1,
      doc="Push an empty list."),

    I(name='APPEND',
      code='a',
      arg=None,
      stack_before=[pylist, anyobject],
      stack_after=[pylist],
      proto=0,
      doc="""Append an object to a list.

      Stack before:  ... pylist anyobject
      Stack after:   ... pylist+[anyobject]

      although pylist is really extended in-place.
      """),

    I(name='APPENDS',
      code='e',
      arg=None,
      stack_before=[pylist, markobject, stackslice],
      stack_after=[pylist],
      proto=1,
      doc="""Extend a list by a slice of stack objects.

      Stack before:  ... pylist markobject stackslice
      Stack after:   ... pylist+stackslice

      although pylist is really extended in-place.
      """),

    I(name='LIST',
      code='l',
      arg=None,
      stack_before=[markobject, stackslice],
      stack_after=[pylist],
      proto=0,
      doc="""Build a list out of the topmost stack slice, after markobject.

      All the stack entries following the topmost markobject are placed into
      a single Python list, which single list object replaces all of the
      stack from the topmost markobject onward.  For example,

      Stack before: ... markobject 1 2 3 'abc'
      Stack after:  ... [1, 2, 3, 'abc']
      """),

    # Ways to build tuples.

    I(name='EMPTY_TUPLE',
      code=')',
      arg=None,
      stack_before=[],
      stack_after=[pytuple],
      proto=1,
      doc="Push an empty tuple."),

    I(name='TUPLE',
      code='t',
      arg=None,
      stack_before=[markobject, stackslice],
      stack_after=[pytuple],
      proto=0,
      doc="""Build a tuple out of the topmost stack slice, after markobject.

      All the stack entries following the topmost markobject are placed into
      a single Python tuple, which single tuple object replaces all of the
      stack from the topmost markobject onward.  For example,

      Stack before: ... markobject 1 2 3 'abc'
      Stack after:  ... (1, 2, 3, 'abc')
      """),

    I(name='TUPLE1',
      code='\x85',
      arg=None,
      stack_before=[anyobject],
      stack_after=[pytuple],
      proto=2,
      doc="""Build a one-tuple out of the topmost item on the stack.

      This code pops one value off the stack and pushes a tuple of
      length 1 whose one item is that value back onto it.  In other
      words:

          stack[-1] = tuple(stack[-1:])
      """),

    I(name='TUPLE2',
      code='\x86',
      arg=None,
      stack_before=[anyobject, anyobject],
      stack_after=[pytuple],
      proto=2,
      doc="""Build a two-tuple out of the top two items on the stack.

      This code pops two values off the stack and pushes a tuple of
      length 2 whose items are those values back onto it.  In other
      words:

          stack[-2:] = [tuple(stack[-2:])]
      """),

    I(name='TUPLE3',
      code='\x87',
      arg=None,
      stack_before=[anyobject, anyobject, anyobject],
      stack_after=[pytuple],
      proto=2,
      doc="""Build a three-tuple out of the top three items on the stack.

      This code pops three values off the stack and pushes a tuple of
      length 3 whose items are those values back onto it.  In other
      words:

          stack[-3:] = [tuple(stack[-3:])]
      """),

    # Ways to build dicts.

    I(name='EMPTY_DICT',
      code='}',
      arg=None,
      stack_before=[],
      stack_after=[pydict],
      proto=1,
      doc="Push an empty dict."),

    I(name='DICT',
      code='d',
      arg=None,
      stack_before=[markobject, stackslice],
      stack_after=[pydict],
      proto=0,
      doc="""Build a dict out of the topmost stack slice, after markobject.

      All the stack entries following the topmost markobject are placed into
      a single Python dict, which single dict object replaces all of the
      stack from the topmost markobject onward.  The stack slice alternates
      key, value, key, value, ....  For example,

      Stack before: ... markobject 1 2 3 'abc'
      Stack after:  ... {1: 2, 3: 'abc'}
      """),

    I(name='SETITEM',
      code='s',
      arg=None,
      stack_before=[pydict, anyobject, anyobject],
      stack_after=[pydict],
      proto=0,
      doc="""Add a key+value pair to an existing dict.

      Stack before:  ... pydict key value
      Stack after:   ... pydict

      where pydict has been modified via pydict[key] = value.
      """),

    I(name='SETITEMS',
      code='u',
      arg=None,
      stack_before=[pydict, markobject, stackslice],
      stack_after=[pydict],
      proto=1,
      doc="""Add an arbitrary number of key+value pairs to an existing dict.

      The slice of the stack following the topmost markobject is taken as
      an alternating sequence of keys and values, added to the dict
      immediately under the topmost markobject.  Everything at and after the
      topmost markobject is popped, leaving the mutated dict at the top
      of the stack.

      Stack before:  ... pydict markobject key_1 value_1 ... key_n value_n
      Stack after:   ... pydict

      where pydict has been modified via pydict[key_i] = value_i for i in
      1, 2, ..., n, and in that order.
      """),

    # Ways to build sets

    I(name='EMPTY_SET',
      code='\x8f',
      arg=None,
      stack_before=[],
      stack_after=[pyset],
      proto=4,
      doc="Push an empty set."),

    I(name='ADDITEMS',
      code='\x90',
      arg=None,
      stack_before=[pyset, markobject, stackslice],
      stack_after=[pyset],
      proto=4,
      doc="""Add an arbitrary number of items to an existing set.

      The slice of the stack following the topmost markobject is taken as
      a sequence of items, added to the set immediately under the topmost
      markobject.  Everything at and after the topmost markobject is popped,
      leaving the mutated set at the top of the stack.

      Stack before:  ... pyset markobject item_1 ... item_n
      Stack after:   ... pyset

      where pyset has been modified via pyset.add(item_i) = item_i for i in
      1, 2, ..., n, and in that order.
      """),

    # Way to build frozensets

    I(name='FROZENSET',
      code='\x91',
      arg=None,
      stack_before=[markobject, stackslice],
      stack_after=[pyfrozenset],
      proto=4,
      doc="""Build a frozenset out of the topmost slice, after markobject.

      All the stack entries following the topmost markobject are placed into
      a single Python frozenset, which single frozenset object replaces all
      of the stack from the topmost markobject onward.  For example,

      Stack before: ... markobject 1 2 3
      Stack after:  ... frozenset({1, 2, 3})
      """),

    # Stack manipulation.

    I(name='POP',
      code='0',
      arg=None,
      stack_before=[anyobject],
      stack_after=[],
      proto=0,
      doc="Discard the top stack item, shrinking the stack by one item."),

    I(name='DUP',
      code='2',
      arg=None,
      stack_before=[anyobject],
      stack_after=[anyobject, anyobject],
      proto=0,
      doc="Push the top stack item onto the stack again, duplicating it."),

    I(name='MARK',
      code='(',
      arg=None,
      stack_before=[],
      stack_after=[markobject],
      proto=0,
      doc="""Push markobject onto the stack.

      markobject is a unique object, used by other opcodes to identify a
      region of the stack containing a variable number of objects for them
      to work on.  See markobject.doc for more detail.
      """),

    I(name='POP_MARK',
      code='1',
      arg=None,
      stack_before=[markobject, stackslice],
      stack_after=[],
      proto=1,
      doc="""Pop all the stack objects at and above the topmost markobject.

      When an opcode using a variable number of stack objects is done,
      POP_MARK is used to remove those objects, and to remove the markobject
      that delimited their starting position on the stack.
      """),

    # Memo manipulation.  There are really only two operations (get and put),
    # each in all-text, "short binary", and "long binary" flavors.

    I(name='GET',
      code='g',
      arg=decimalnl_short,
      stack_before=[],
      stack_after=[anyobject],
      proto=0,
      doc="""Read an object from the memo and push it on the stack.

      The index of the memo object to push is given by the newline-terminated
      decimal string following.  BINGET and LONG_BINGET are space-optimized
      versions.
      """),

    I(name='BINGET',
      code='h',
      arg=uint1,
      stack_before=[],
      stack_after=[anyobject],
      proto=1,
      doc="""Read an object from the memo and push it on the stack.

      The index of the memo object to push is given by the 1-byte unsigned
      integer following.
      """),

    I(name='LONG_BINGET',
      code='j',
      arg=uint4,
      stack_before=[],
      stack_after=[anyobject],
      proto=1,
      doc="""Read an object from the memo and push it on the stack.

      The index of the memo object to push is given by the 4-byte unsigned
      little-endian integer following.
      """),

    I(name='PUT',
      code='p',
      arg=decimalnl_short,
      stack_before=[],
      stack_after=[],
      proto=0,
      doc="""Store the stack top into the memo.  The stack is not popped.

      The index of the memo location to write into is given by the newline-
      terminated decimal string following.  BINPUT and LONG_BINPUT are
      space-optimized versions.
      """),

    I(name='BINPUT',
      code='q',
      arg=uint1,
      stack_before=[],
      stack_after=[],
      proto=1,
      doc="""Store the stack top into the memo.  The stack is not popped.

      The index of the memo location to write into is given by the 1-byte
      unsigned integer following.
      """),

    I(name='LONG_BINPUT',
      code='r',
      arg=uint4,
      stack_before=[],
      stack_after=[],
      proto=1,
      doc="""Store the stack top into the memo.  The stack is not popped.

      The index of the memo location to write into is given by the 4-byte
      unsigned little-endian integer following.
      """),

    I(name='MEMOIZE',
      code='\x94',
      arg=None,
      stack_before=[anyobject],
      stack_after=[anyobject],
      proto=4,
      doc="""Store the stack top into the memo.  The stack is not popped.

      The index of the memo location to write is the number of
      elements currently present in the memo.
      """),

    # Access the extension registry (predefined objects).  Akin to the GET
    # family.

    I(name='EXT1',
      code='\x82',
      arg=uint1,
      stack_before=[],
      stack_after=[anyobject],
      proto=2,
      doc="""Extension code.

      This code and the similar EXT2 and EXT4 allow using a registry
      of popular objects that are pickled by name, typically classes.
      It is envisioned that through a global negotiation and
      registration process, third parties can set up a mapping between
      ints and object names.

      In order to guarantee pickle interchangeability, the extension
      code registry ought to be global, although a range of codes may
      be reserved for private use.

      EXT1 has a 1-byte integer argument.  This is used to index into the
      extension registry, and the object at that index is pushed on the stack.
      """),

    I(name='EXT2',
      code='\x83',
      arg=uint2,
      stack_before=[],
      stack_after=[anyobject],
      proto=2,
      doc="""Extension code.

      See EXT1.  EXT2 has a two-byte integer argument.
      """),

    I(name='EXT4',
      code='\x84',
      arg=int4,
      stack_before=[],
      stack_after=[anyobject],
      proto=2,
      doc="""Extension code.

      See EXT1.  EXT4 has a four-byte integer argument.
      """),

    # Push a class object, or module function, on the stack, via its module
    # and name.

    I(name='GLOBAL',
      code='c',
      arg=stringnl_noescape_pair,
      stack_before=[],
      stack_after=[anyobject],
      proto=0,
      doc="""Push a global object (module.attr) on the stack.

      Two newline-terminated strings follow the GLOBAL opcode.  The first is
      taken as a module name, and the second as a class name.  The class
      object module.class is pushed on the stack.  More accurately, the
      object returned by self.find_class(module, class) is pushed on the
      stack, so unpickling subclasses can override this form of lookup.
      """),

    I(name='STACK_GLOBAL',
      code='\x93',
      arg=None,
      stack_before=[pyunicode, pyunicode],
      stack_after=[anyobject],
      proto=4,
      doc="""Push a global object (module.attr) on the stack.
      """),

    # Ways to build objects of classes pickle doesn't know about directly
    # (user-defined classes).  I despair of documenting this accurately
    # and comprehensibly -- you really have to read the pickle code to
    # find all the special cases.

    I(name='REDUCE',
      code='R',
      arg=None,
      stack_before=[anyobject, anyobject],
      stack_after=[anyobject],
      proto=0,
      doc="""Push an object built from a callable and an argument tuple.

      The opcode is named to remind of the __reduce__() method.

      Stack before: ... callable pytuple
      Stack after:  ... callable(*pytuple)

      The callable and the argument tuple are the first two items returned
      by a __reduce__ method.  Applying the callable to the argtuple is
      supposed to reproduce the original object, or at least get it started.
      If the __reduce__ method returns a 3-tuple, the last component is an
      argument to be passed to the object's __setstate__, and then the REDUCE
      opcode is followed by code to create setstate's argument, and then a
      BUILD opcode to apply  __setstate__ to that argument.

      If not isinstance(callable, type), REDUCE complains unless the
      callable has been registered with the copyreg module's
      safe_constructors dict, or the callable has a magic
      '__safe_for_unpickling__' attribute with a true value.  I'm not sure
      why it does this, but I've sure seen this complaint often enough when
      I didn't want to <wink>.
      """),

    I(name='BUILD',
      code='b',
      arg=None,
      stack_before=[anyobject, anyobject],
      stack_after=[anyobject],
      proto=0,
      doc="""Finish building an object, via __setstate__ or dict update.

      Stack before: ... anyobject argument
      Stack after:  ... anyobject

      where anyobject may have been mutated, as follows:

      If the object has a __setstate__ method,

          anyobject.__setstate__(argument)

      is called.

      Else the argument must be a dict, the object must have a __dict__, and
      the object is updated via

          anyobject.__dict__.update(argument)
      """),

    I(name='INST',
      code='i',
      arg=stringnl_noescape_pair,
      stack_before=[markobject, stackslice],
      stack_after=[anyobject],
      proto=0,
      doc="""Build a class instance.

      This is the protocol 0 version of protocol 1's OBJ opcode.
      INST is followed by two newline-terminated strings, giving a
      module and class name, just as for the GLOBAL opcode (and see
      GLOBAL for more details about that).  self.find_class(module, name)
      is used to get a class object.

      In addition, all the objects on the stack following the topmost
      markobject are gathered into a tuple and popped (along with the
      topmost markobject), just as for the TUPLE opcode.

      Now it gets complicated.  If all of these are true:

        + The argtuple is empty (markobject was at the top of the stack
          at the start).

        + The class object does not have a __getinitargs__ attribute.

      then we want to create an old-style class instance without invoking
      its __init__() method (pickle has waffled on this over the years; not
      calling __init__() is current wisdom).  In this case, an instance of
      an old-style dummy class is created, and then we try to rebind its
      __class__ attribute to the desired class object.  If this succeeds,
      the new instance object is pushed on the stack, and we're done.

      Else (the argtuple is not empty, it's not an old-style class object,
      or the class object does have a __getinitargs__ attribute), the code
      first insists that the class object have a __safe_for_unpickling__
      attribute.  Unlike as for the __safe_for_unpickling__ check in REDUCE,
      it doesn't matter whether this attribute has a true or false value, it
      only matters whether it exists (XXX this is a bug).  If
      __safe_for_unpickling__ doesn't exist, UnpicklingError is raised.

      Else (the class object does have a __safe_for_unpickling__ attr),
      the class object obtained from INST's arguments is applied to the
      argtuple obtained from the stack, and the resulting instance object
      is pushed on the stack.

      NOTE:  checks for __safe_for_unpickling__ went away in Python 2.3.
      NOTE:  the distinction between old-style and new-style classes does
             not make sense in Python 3.
      """),

    I(name='OBJ',
      code='o',
      arg=None,
      stack_before=[markobject, anyobject, stackslice],
      stack_after=[anyobject],
      proto=1,
      doc="""Build a class instance.

      This is the protocol 1 version of protocol 0's INST opcode, and is
      very much like it.  The major difference is that the class object
      is taken off the stack, allowing it to be retrieved from the memo
      repeatedly if several instances of the same class are created.  This
      can be much more efficient (in both time and space) than repeatedly
      embedding the module and class names in INST opcodes.

      Unlike INST, OBJ takes no arguments from the opcode stream.  Instead
      the class object is taken off the stack, immediately above the
      topmost markobject:

      Stack before: ... markobject classobject stackslice
      Stack after:  ... new_instance_object

      As for INST, the remainder of the stack above the markobject is
      gathered into an argument tuple, and then the logic seems identical,
      except that no __safe_for_unpickling__ check is done (XXX this is
      a bug).  See INST for the gory details.

      NOTE:  In Python 2.3, INST and OBJ are identical except for how they
      get the class object.  That was always the intent; the implementations
      had diverged for accidental reasons.
      """),

    I(name='NEWOBJ',
      code='\x81',
      arg=None,
      stack_before=[anyobject, anyobject],
      stack_after=[anyobject],
      proto=2,
      doc="""Build an object instance.

      The stack before should be thought of as containing a class
      object followed by an argument tuple (the tuple being the stack
      top).  Call these cls and args.  They are popped off the stack,
      and the value returned by cls.__new__(cls, *args) is pushed back
      onto the stack.
      """),

    I(name='NEWOBJ_EX',
      code='\x92',
      arg=None,
      stack_before=[anyobject, anyobject, anyobject],
      stack_after=[anyobject],
      proto=4,
      doc="""Build an object instance.

      The stack before should be thought of as containing a class
      object followed by an argument tuple and by a keyword argument dict
      (the dict being the stack top).  Call these cls and args.  They are
      popped off the stack, and the value returned by
      cls.__new__(cls, *args, *kwargs) is  pushed back  onto the stack.
      """),

    # Machine control.

    I(name='PROTO',
      code='\x80',
      arg=uint1,
      stack_before=[],
      stack_after=[],
      proto=2,
      doc="""Protocol version indicator.

      For protocol 2 and above, a pickle must start with this opcode.
      The argument is the protocol version, an int in range(2, 256).
      """),

    I(name='STOP',
      code='.',
      arg=None,
      stack_before=[anyobject],
      stack_after=[],
      proto=0,
      doc="""Stop the unpickling machine.

      Every pickle ends with this opcode.  The object at the top of the stack
      is popped, and that's the result of unpickling.  The stack should be
      empty then.
      """),

    # Framing support.

    I(name='FRAME',
      code='\x95',
      arg=uint8,
      stack_before=[],
      stack_after=[],
      proto=4,
      doc="""Indicate the beginning of a new frame.

      The unpickler may use this opcode to safely prefetch data from its
      underlying stream.
      """),

    # Ways to deal with persistent IDs.

    I(name='PERSID',
      code='P',
      arg=stringnl_noescape,
      stack_before=[],
      stack_after=[anyobject],
      proto=0,
      doc="""Push an object identified by a persistent ID.

      The pickle module doesn't define what a persistent ID means.  PERSID's
      argument is a newline-terminated str-style (no embedded escapes, no
      bracketing quote characters) string, which *is* "the persistent ID".
      The unpickler passes this string to self.persistent_load().  Whatever
      object that returns is pushed on the stack.  There is no implementation
      of persistent_load() in Python's unpickler:  it must be supplied by an
      unpickler subclass.
      """),

    I(name='BINPERSID',
      code='Q',
      arg=None,
      stack_before=[anyobject],
      stack_after=[anyobject],
      proto=1,
      doc="""Push an object identified by a persistent ID.

      Like PERSID, except the persistent ID is popped off the stack (instead
      of being a string embedded in the opcode bytestream).  The persistent
      ID is passed to self.persistent_load(), and whatever object that
      returns is pushed on the stack.  See PERSID for more detail.
      """),
]
del I

# Verify uniqueness of .name and .code members.
name2i = {}
code2i = {}

for i, d in enumerate(opcodes):
    if d.name in name2i:
        raise ValueError("repeated name %r at indices %d and %d" %
                         (d.name, name2i[d.name], i))
    if d.code in code2i:
        raise ValueError("repeated code %r at indices %d and %d" %
                         (d.code, code2i[d.code], i))

    name2i[d.name] = i
    code2i[d.code] = i

del name2i, code2i, i, d

##############################################################################
# Build a code2op dict, mapping opcode characters to OpcodeInfo records.
# Also ensure we've got the same stuff as pickle.py, although the
# introspection here is dicey.

code2op = {}
for d in opcodes:
    code2op[d.code] = d
del d

def assure_pickle_consistency(verbose=False):

    copy = code2op.copy()
    for name in pickle.__all__:
        if not re.match("[A-Z][A-Z0-9_]+$", name):
            if verbose:
                print("skipping %r: it doesn't look like an opcode name" % name)
            continue
        picklecode = getattr(pickle, name)
        if not isinstance(picklecode, bytes) or len(picklecode) != 1:
            if verbose:
                print(("skipping %r: value %r doesn't look like a pickle "
                       "code" % (name, picklecode)))
            continue
        picklecode = picklecode.decode("latin-1")
        if picklecode in copy:
            if verbose:
                print("checking name %r w/ code %r for consistency" % (
                      name, picklecode))
            d = copy[picklecode]
            if d.name != name:
                raise ValueError("for pickle code %r, pickle.py uses name %r "
                                 "but we're using name %r" % (picklecode,
                                                              name,
                                                              d.name))
            # Forget this one.  Any left over in copy at the end are a problem
            # of a different kind.
            del copy[picklecode]
        else:
            raise ValueError("pickle.py appears to have a pickle opcode with "
                             "name %r and code %r, but we don't" %
                             (name, picklecode))
    if copy:
        msg = ["we appear to have pickle opcodes that pickle.py doesn't have:"]
        for code, d in copy.items():
            msg.append("    name %r with code %r" % (d.name, code))
        raise ValueError("\n".join(msg))

assure_pickle_consistency()
del assure_pickle_consistency

##############################################################################
# A pickle opcode generator.

def _genops(data, yield_end_pos=False):
    if isinstance(data, bytes_types):
        data = io.BytesIO(data)

    if hasattr(data, "tell"):
        getpos = data.tell
    else:
        getpos = lambda: None

    while True:
        pos = getpos()
        code = data.read(1)
        opcode = code2op.get(code.decode("latin-1"))
        if opcode is None:
            if code == b"":
                raise ValueError("pickle exhausted before seeing STOP")
            else:
                raise ValueError("at position %s, opcode %r unknown" % (
                                 "<unknown>" if pos is None else pos,
                                 code))
        if opcode.arg is None:
            arg = None
        else:
            arg = opcode.arg.reader(data)
        if yield_end_pos:
            yield opcode, arg, pos, getpos()
        else:
            yield opcode, arg, pos
        if code == b'.':
            assert opcode.name == 'STOP'
            break

def genops(pickle):
    """Generate all the opcodes in a pickle.

    'pickle' is a file-like object, or string, containing the pickle.

    Each opcode in the pickle is generated, from the current pickle position,
    stopping after a STOP opcode is delivered.  A triple is generated for
    each opcode:

        opcode, arg, pos

    opcode is an OpcodeInfo record, describing the current opcode.

    If the opcode has an argument embedded in the pickle, arg is its decoded
    value, as a Python object.  If the opcode doesn't have an argument, arg
    is None.

    If the pickle has a tell() method, pos was the value of pickle.tell()
    before reading the current opcode.  If the pickle is a bytes object,
    it's wrapped in a BytesIO object, and the latter's tell() result is
    used.  Else (the pickle doesn't have a tell(), and it's not obvious how
    to query its current position) pos is None.
    """
    return _genops(pickle)

##############################################################################
# A pickle optimizer.

def optimize(p):
    'Optimize a pickle string by removing unused PUT opcodes'
    put = 'PUT'
    get = 'GET'
    oldids = set()          # set of all PUT ids
    newids = {}             # set of ids used by a GET opcode
    opcodes = []            # (op, idx) or (pos, end_pos)
    proto = 0
    protoheader = b''
    for opcode, arg, pos, end_pos in _genops(p, yield_end_pos=True):
        if 'PUT' in opcode.name:
            oldids.add(arg)
            opcodes.append((put, arg))
        elif opcode.name == 'MEMOIZE':
            idx = len(oldids)
            oldids.add(idx)
            opcodes.append((put, idx))
        elif 'FRAME' in opcode.name:
            pass
        elif 'GET' in opcode.name:
            if opcode.proto > proto:
                proto = opcode.proto
            newids[arg] = None
            opcodes.append((get, arg))
        elif opcode.name == 'PROTO':
            if arg > proto:
                proto = arg
            if pos == 0:
                protoheader = p[pos:end_pos]
            else:
                opcodes.append((pos, end_pos))
        else:
            opcodes.append((pos, end_pos))
    del oldids

    # Copy the opcodes except for PUTS without a corresponding GET
    out = io.BytesIO()
    # Write the PROTO header before any framing
    out.write(protoheader)
    pickler = pickle._Pickler(out, proto)
    if proto >= 4:
        pickler.framer.start_framing()
    idx = 0
    for op, arg in opcodes:
        frameless = False
        if op is put:
            if arg not in newids:
                continue
            data = pickler.put(idx)
            newids[arg] = idx
            idx += 1
        elif op is get:
            data = pickler.get(newids[arg])
        else:
            data = p[op:arg]
            frameless = len(data) > pickler.framer._FRAME_SIZE_TARGET
        pickler.framer.commit_frame(force=frameless)
        if frameless:
            pickler.framer.file_write(data)
        else:
            pickler.write(data)
    pickler.framer.end_framing()
    return out.getvalue()

##############################################################################
# A symbolic pickle disassembler.

def dis(pickle, out=None, memo=None, indentlevel=4, annotate=0):
    """Produce a symbolic disassembly of a pickle.

    'pickle' is a file-like object, or string, containing a (at least one)
    pickle.  The pickle is disassembled from the current position, through
    the first STOP opcode encountered.

    Optional arg 'out' is a file-like object to which the disassembly is
    printed.  It defaults to sys.stdout.

    Optional arg 'memo' is a Python dict, used as the pickle's memo.  It
    may be mutated by dis(), if the pickle contains PUT or BINPUT opcodes.
    Passing the same memo object to another dis() call then allows disassembly
    to proceed across multiple pickles that were all created by the same
    pickler with the same memo.  Ordinarily you don't need to worry about this.

    Optional arg 'indentlevel' is the number of blanks by which to indent
    a new MARK level.  It defaults to 4.

    Optional arg 'annotate' if nonzero instructs dis() to add short
    description of the opcode on each line of disassembled output.
    The value given to 'annotate' must be an integer and is used as a
    hint for the column where annotation should start.  The default
    value is 0, meaning no annotations.

    In addition to printing the disassembly, some sanity checks are made:

    + All embedded opcode arguments "make sense".

    + Explicit and implicit pop operations have enough items on the stack.

    + When an opcode implicitly refers to a markobject, a markobject is
      actually on the stack.

    + A memo entry isn't referenced before it's defined.

    + The markobject isn't stored in the memo.

    + A memo entry isn't redefined.
    """

    # Most of the hair here is for sanity checks, but most of it is needed
    # anyway to detect when a protocol 0 POP takes a MARK off the stack
    # (which in turn is needed to indent MARK blocks correctly).

    stack = []          # crude emulation of unpickler stack
    if memo is None:
        memo = {}       # crude emulation of unpickler memo
    maxproto = -1       # max protocol number seen
    markstack = []      # bytecode positions of MARK opcodes
    indentchunk = ' ' * indentlevel
    errormsg = None
    annocol = annotate  # column hint for annotations
    for opcode, arg, pos in genops(pickle):
        if pos is not None:
            print("%5d:" % pos, end=' ', file=out)

        line = "%-4s %s%s" % (repr(opcode.code)[1:-1],
                              indentchunk * len(markstack),
                              opcode.name)

        maxproto = max(maxproto, opcode.proto)
        before = opcode.stack_before    # don't mutate
        after = opcode.stack_after      # don't mutate
        numtopop = len(before)

        # See whether a MARK should be popped.
        markmsg = None
        if markobject in before or (opcode.name == "POP" and
                                    stack and
                                    stack[-1] is markobject):
            assert markobject not in after
            if __debug__:
                if markobject in before:
                    assert before[-1] is stackslice
            if markstack:
                markpos = markstack.pop()
                if markpos is None:
                    markmsg = "(MARK at unknown opcode offset)"
                else:
                    markmsg = "(MARK at %d)" % markpos
                # Pop everything at and after the topmost markobject.
                while stack[-1] is not markobject:
                    stack.pop()
                stack.pop()
                # Stop later code from popping too much.
                try:
                    numtopop = before.index(markobject)
                except ValueError:
                    assert opcode.name == "POP"
                    numtopop = 0
            else:
                errormsg = markmsg = "no MARK exists on stack"

        # Check for correct memo usage.
        if opcode.name in ("PUT", "BINPUT", "LONG_BINPUT", "MEMOIZE"):
            if opcode.name == "MEMOIZE":
                memo_idx = len(memo)
                markmsg = "(as %d)" % memo_idx
            else:
                assert arg is not None
                memo_idx = arg
            if memo_idx in memo:
                errormsg = "memo key %r already defined" % arg
            elif not stack:
                errormsg = "stack is empty -- can't store into memo"
            elif stack[-1] is markobject:
                errormsg = "can't store markobject in the memo"
            else:
                memo[memo_idx] = stack[-1]
        elif opcode.name in ("GET", "BINGET", "LONG_BINGET"):
            if arg in memo:
                assert len(after) == 1
                after = [memo[arg]]     # for better stack emulation
            else:
                errormsg = "memo key %r has never been stored into" % arg

        if arg is not None or markmsg:
            # make a mild effort to align arguments
            line += ' ' * (10 - len(opcode.name))
            if arg is not None:
                if opcode.name in ("STRING", "BINSTRING", "SHORT_BINSTRING"):
                    line += ' ' + ascii(arg)
                else:
                    line += ' ' + repr(arg)
            if markmsg:
                line += ' ' + markmsg
        if annotate:
            line += ' ' * (annocol - len(line))
            # make a mild effort to align annotations
            annocol = len(line)
            if annocol > 50:
                annocol = annotate
            line += ' ' + opcode.doc.split('\n', 1)[0]
        print(line, file=out)

        if errormsg:
            # Note that we delayed complaining until the offending opcode
            # was printed.
            raise ValueError(errormsg)

        # Emulate the stack effects.
        if len(stack) < numtopop:
            raise ValueError("tries to pop %d items from stack with "
                             "only %d items" % (numtopop, len(stack)))
        if numtopop:
            del stack[-numtopop:]
        if markobject in after:
            assert markobject not in before
            markstack.append(pos)

        stack.extend(after)

    print("highest protocol among opcodes =", maxproto, file=out)
    if stack:
        raise ValueError("stack not empty after STOP: %r" % stack)

# For use in the doctest, simply as an example of a class to pickle.
class _Example:
    def __init__(self, value):
        self.value = value

_dis_test = r"""
>>> import pickle
>>> x = [1, 2, (3, 4), {b'abc': "def"}]
>>> pkl0 = pickle.dumps(x, 0)
>>> dis(pkl0)
    0: (    MARK
    1: l        LIST       (MARK at 0)
    2: p    PUT        0
    5: I    INT        1
    8: a    APPEND
    9: I    INT        2
   12: a    APPEND
   13: (    MARK
   14: I        INT        3
   17: I        INT        4
   20: t        TUPLE      (MARK at 13)
   21: p    PUT        1
   24: a    APPEND
   25: (    MARK
   26: d        DICT       (MARK at 25)
   27: p    PUT        2
   30: c    GLOBAL     '_codecs encode'
   46: p    PUT        3
   49: (    MARK
   50: V        UNICODE    'abc'
   55: p        PUT        4
   58: V        UNICODE    'latin1'
   66: p        PUT        5
   69: t        TUPLE      (MARK at 49)
   70: p    PUT        6
   73: R    REDUCE
   74: p    PUT        7
   77: V    UNICODE    'def'
   82: p    PUT        8
   85: s    SETITEM
   86: a    APPEND
   87: .    STOP
highest protocol among opcodes = 0

Try again with a "binary" pickle.

>>> pkl1 = pickle.dumps(x, 1)
>>> dis(pkl1)
    0: ]    EMPTY_LIST
    1: q    BINPUT     0
    3: (    MARK
    4: K        BININT1    1
    6: K        BININT1    2
    8: (        MARK
    9: K            BININT1    3
   11: K            BININT1    4
   13: t            TUPLE      (MARK at 8)
   14: q        BINPUT     1
   16: }        EMPTY_DICT
   17: q        BINPUT     2
   19: c        GLOBAL     '_codecs encode'
   35: q        BINPUT     3
   37: (        MARK
   38: X            BINUNICODE 'abc'
   46: q            BINPUT     4
   48: X            BINUNICODE 'latin1'
   59: q            BINPUT     5
   61: t            TUPLE      (MARK at 37)
   62: q        BINPUT     6
   64: R        REDUCE
   65: q        BINPUT     7
   67: X        BINUNICODE 'def'
   75: q        BINPUT     8
   77: s        SETITEM
   78: e        APPENDS    (MARK at 3)
   79: .    STOP
highest protocol among opcodes = 1

Exercise the INST/OBJ/BUILD family.

>>> import pickletools
>>> dis(pickle.dumps(pickletools.dis, 0))
    0: c    GLOBAL     'pickletools dis'
   17: p    PUT        0
   20: .    STOP
highest protocol among opcodes = 0

>>> from pickletools import _Example
>>> x = [_Example(42)] * 2
>>> dis(pickle.dumps(x, 0))
    0: (    MARK
    1: l        LIST       (MARK at 0)
    2: p    PUT        0
    5: c    GLOBAL     'copy_reg _reconstructor'
   30: p    PUT        1
   33: (    MARK
   34: c        GLOBAL     'pickletools _Example'
   56: p        PUT        2
   59: c        GLOBAL     '__builtin__ object'
   79: p        PUT        3
   82: N        NONE
   83: t        TUPLE      (MARK at 33)
   84: p    PUT        4
   87: R    REDUCE
   88: p    PUT        5
   91: (    MARK
   92: d        DICT       (MARK at 91)
   93: p    PUT        6
   96: V    UNICODE    'value'
  103: p    PUT        7
  106: I    INT        42
  110: s    SETITEM
  111: b    BUILD
  112: a    APPEND
  113: g    GET        5
  116: a    APPEND
  117: .    STOP
highest protocol among opcodes = 0

>>> dis(pickle.dumps(x, 1))
    0: ]    EMPTY_LIST
    1: q    BINPUT     0
    3: (    MARK
    4: c        GLOBAL     'copy_reg _reconstructor'
   29: q        BINPUT     1
   31: (        MARK
   32: c            GLOBAL     'pickletools _Example'
   54: q            BINPUT     2
   56: c            GLOBAL     '__builtin__ object'
   76: q            BINPUT     3
   78: N            NONE
   79: t            TUPLE      (MARK at 31)
   80: q        BINPUT     4
   82: R        REDUCE
   83: q        BINPUT     5
   85: }        EMPTY_DICT
   86: q        BINPUT     6
   88: X        BINUNICODE 'value'
   98: q        BINPUT     7
  100: K        BININT1    42
  102: s        SETITEM
  103: b        BUILD
  104: h        BINGET     5
  106: e        APPENDS    (MARK at 3)
  107: .    STOP
highest protocol among opcodes = 1

Try "the canonical" recursive-object test.

>>> L = []
>>> T = L,
>>> L.append(T)
>>> L[0] is T
True
>>> T[0] is L
True
>>> L[0][0] is L
True
>>> T[0][0] is T
True
>>> dis(pickle.dumps(L, 0))
    0: (    MARK
    1: l        LIST       (MARK at 0)
    2: p    PUT        0
    5: (    MARK
    6: g        GET        0
    9: t        TUPLE      (MARK at 5)
   10: p    PUT        1
   13: a    APPEND
   14: .    STOP
highest protocol among opcodes = 0

>>> dis(pickle.dumps(L, 1))
    0: ]    EMPTY_LIST
    1: q    BINPUT     0
    3: (    MARK
    4: h        BINGET     0
    6: t        TUPLE      (MARK at 3)
    7: q    BINPUT     1
    9: a    APPEND
   10: .    STOP
highest protocol among opcodes = 1

Note that, in the protocol 0 pickle of the recursive tuple, the disassembler
has to emulate the stack in order to realize that the POP opcode at 16 gets
rid of the MARK at 0.

>>> dis(pickle.dumps(T, 0))
    0: (    MARK
    1: (        MARK
    2: l            LIST       (MARK at 1)
    3: p        PUT        0
    6: (        MARK
    7: g            GET        0
   10: t            TUPLE      (MARK at 6)
   11: p        PUT        1
   14: a        APPEND
   15: 0        POP
   16: 0        POP        (MARK at 0)
   17: g    GET        1
   20: .    STOP
highest protocol among opcodes = 0

>>> dis(pickle.dumps(T, 1))
    0: (    MARK
    1: ]        EMPTY_LIST
    2: q        BINPUT     0
    4: (        MARK
    5: h            BINGET     0
    7: t            TUPLE      (MARK at 4)
    8: q        BINPUT     1
   10: a        APPEND
   11: 1        POP_MARK   (MARK at 0)
   12: h    BINGET     1
   14: .    STOP
highest protocol among opcodes = 1

Try protocol 2.

>>> dis(pickle.dumps(L, 2))
    0: \x80 PROTO      2
    2: ]    EMPTY_LIST
    3: q    BINPUT     0
    5: h    BINGET     0
    7: \x85 TUPLE1
    8: q    BINPUT     1
   10: a    APPEND
   11: .    STOP
highest protocol among opcodes = 2

>>> dis(pickle.dumps(T, 2))
    0: \x80 PROTO      2
    2: ]    EMPTY_LIST
    3: q    BINPUT     0
    5: h    BINGET     0
    7: \x85 TUPLE1
    8: q    BINPUT     1
   10: a    APPEND
   11: 0    POP
   12: h    BINGET     1
   14: .    STOP
highest protocol among opcodes = 2

Try protocol 3 with annotations:

>>> dis(pickle.dumps(T, 3), annotate=1)
    0: \x80 PROTO      3 Protocol version indicator.
    2: ]    EMPTY_LIST   Push an empty list.
    3: q    BINPUT     0 Store the stack top into the memo.  The stack is not popped.
    5: h    BINGET     0 Read an object from the memo and push it on the stack.
    7: \x85 TUPLE1       Build a one-tuple out of the topmost item on the stack.
    8: q    BINPUT     1 Store the stack top into the memo.  The stack is not popped.
   10: a    APPEND       Append an object to a list.
   11: 0    POP          Discard the top stack item, shrinking the stack by one item.
   12: h    BINGET     1 Read an object from the memo and push it on the stack.
   14: .    STOP         Stop the unpickling machine.
highest protocol among opcodes = 2

"""

_memo_test = r"""
>>> import pickle
>>> import io
>>> f = io.BytesIO()
>>> p = pickle.Pickler(f, 2)
>>> x = [1, 2, 3]
>>> p.dump(x)
>>> p.dump(x)
>>> f.seek(0)
0
>>> memo = {}
>>> dis(f, memo=memo)
    0: \x80 PROTO      2
    2: ]    EMPTY_LIST
    3: q    BINPUT     0
    5: (    MARK
    6: K        BININT1    1
    8: K        BININT1    2
   10: K        BININT1    3
   12: e        APPENDS    (MARK at 5)
   13: .    STOP
highest protocol among opcodes = 2
>>> dis(f, memo=memo)
   14: \x80 PROTO      2
   16: h    BINGET     0
   18: .    STOP
highest protocol among opcodes = 2
"""

__test__ = {'disassembler_test': _dis_test,
            'disassembler_memo_test': _memo_test,
           }

def _test():
    import doctest
    return doctest.testmod()

if __name__ == "__main__":
    import argparse
    parser = argparse.ArgumentParser(
        description='disassemble one or more pickle files')
    parser.add_argument(
        'pickle_file',
        nargs='*', help='the pickle file')
    parser.add_argument(
        '-o', '--output',
        help='the file where the output should be written')
    parser.add_argument(
        '-m', '--memo', action='store_true',
        help='preserve memo between disassemblies')
    parser.add_argument(
        '-l', '--indentlevel', default=4, type=int,
        help='the number of blanks by which to indent a new MARK level')
    parser.add_argument(
        '-a', '--annotate',  action='store_true',
        help='annotate each line with a short opcode description')
    parser.add_argument(
        '-p', '--preamble', default="==> {name} <==",
        help='if more than one pickle file is specified, print this before'
        ' each disassembly')
    parser.add_argument(
        '-t', '--test', action='store_true',
        help='run self-test suite')
    parser.add_argument(
        '-v', action='store_true',
        help='run verbosely; only affects self-test run')
    args = parser.parse_args()
    if args.test:
        _test()
    else:
        if not args.pickle_file:
            parser.print_help()
        else:
            annotate = 30 if args.annotate else 0
            memo = {} if args.memo else None
            if args.output is None:
                output = sys.stdout
            else:
                output = open(args.output, 'w')
            try:
                for arg in args.pickle_file:
                    if len(args.pickle_file) > 1:
                        name = '<stdin>' if arg == '-' else arg
                        preamble = args.preamble.format(name=name)
                        output.write(preamble + '\n')
                    if arg == '-':
                        dis(sys.stdin.buffer, output, memo, args.indentlevel, annotate)
                    else:
                        with open(arg, 'rb') as f:
                            dis(f, output, memo, args.indentlevel, annotate)
            finally:
                if output is not sys.stdout:
                    output.close()
```
