## Supplementary software v0.2.1 for "Virtual control arms for paediatric myopia trials: external validation of axial-elongation models": pkgutil.py

```
"""Utilities to support packages."""

from collections import namedtuple
from functools import singledispatch as simplegeneric
import importlib
import importlib.util
import importlib.machinery
import os
import os.path
import sys
from types import ModuleType
import warnings

__all__ = [
    'get_importer', 'iter_importers', 'get_loader', 'find_loader',
    'walk_packages', 'iter_modules', 'get_data',
    'read_code', 'extend_path',
    'ModuleInfo',
]


ModuleInfo = namedtuple('ModuleInfo', 'module_finder name ispkg')
ModuleInfo.__doc__ = 'A namedtuple with minimal info about a module.'


def read_code(stream):
    # This helper is needed in order for the PEP 302 emulation to
    # correctly handle compiled files
    import marshal

    magic = stream.read(4)
    if magic != importlib.util.MAGIC_NUMBER:
        return None

    stream.read(12) # Skip rest of the header
    return marshal.load(stream)


def walk_packages(path=None, prefix='', onerror=None):
    """Yields ModuleInfo for all modules recursively
    on path, or, if path is None, all accessible modules.

    'path' should be either None or a list of paths to look for
    modules in.

    'prefix' is a string to output on the front of every module name
    on output.

    Note that this function must import all *packages* (NOT all
    modules!) on the given path, in order to access the __path__
    attribute to find submodules.

    'onerror' is a function which gets called with one argument (the
    name of the package which was being imported) if any exception
    occurs while trying to import a package.  If no onerror function is
    supplied, ImportErrors are caught and ignored, while all other
    exceptions are propagated, terminating the search.

    Examples:

    # list all modules python can access
    walk_packages()

    # list all submodules of ctypes
    walk_packages(ctypes.__path__, ctypes.__name__+'.')
    """

    def seen(p, m={}):
        if p in m:
            return True
        m[p] = True

    for info in iter_modules(path, prefix):
        yield info

        if info.ispkg:
            try:
                __import__(info.name)
            except ImportError:
                if onerror is not None:
                    onerror(info.name)
            except Exception:
                if onerror is not None:
                    onerror(info.name)
                else:
                    raise
            else:
                path = getattr(sys.modules[info.name], '__path__', None) or []

                # don't traverse path items we've seen before
                path = [p for p in path if not seen(p)]

                yield from walk_packages(path, info.name+'.', onerror)


def iter_modules(path=None, prefix=''):
    """Yields ModuleInfo for all submodules on path,
    or, if path is None, all top-level modules on sys.path.

    'path' should be either None or a list of paths to look for
    modules in.

    'prefix' is a string to output on the front of every module name
    on output.
    """
    if path is None:
        importers = iter_importers()
    elif isinstance(path, str):
        raise ValueError("path must be None or list of paths to look for "
                        "modules in")
    else:
        importers = map(get_importer, path)

    yielded = {}
    for i in importers:
        for name, ispkg in iter_importer_modules(i, prefix):
            if name not in yielded:
                yielded[name] = 1
                yield ModuleInfo(i, name, ispkg)


@simplegeneric
def iter_importer_modules(importer, prefix=''):
    if not hasattr(importer, 'iter_modules'):
        return []
    return importer.iter_modules(prefix)


# Implement a file walker for the normal importlib path hook
def _iter_file_finder_modules(importer, prefix=''):
    if importer.path is None or not os.path.isdir(importer.path):
        return

    yielded = {}
    import inspect
    try:
        filenames = os.listdir(importer.path)
    except OSError:
        # ignore unreadable directories like import does
        filenames = []
    filenames.sort()  # handle packages before same-named modules

    for fn in filenames:
        modname = inspect.getmodulename(fn)
        if modname=='__init__' or modname in yielded:
            continue

        path = os.path.join(importer.path, fn)
        ispkg = False

        if not modname and os.path.isdir(path) and '.' not in fn:
            modname = fn
            try:
                dircontents = os.listdir(path)
            except OSError:
                # ignore unreadable directories like import does
                dircontents = []
            for fn in dircontents:
                subname = inspect.getmodulename(fn)
                if subname=='__init__':
                    ispkg = True
                    break
            else:
                continue    # not a package

        if modname and '.' not in modname:
            yielded[modname] = 1
            yield prefix + modname, ispkg

iter_importer_modules.register(
    importlib.machinery.FileFinder, _iter_file_finder_modules)


try:
    import zipimport
    from zipimport import zipimporter

    def iter_zipimport_modules(importer, prefix=''):
        dirlist = sorted(zipimport._zip_directory_cache[importer.archive])
        _prefix = importer.prefix
        plen = len(_prefix)
        yielded = {}
        import inspect
        for fn in dirlist:
            if not fn.startswith(_prefix):
                continue

            fn = fn[plen:].split(os.sep)

            if len(fn)==2 and fn[1].startswith('__init__.py'):
                if fn[0] not in yielded:
                    yielded[fn[0]] = 1
                    yield prefix + fn[0], True

            if len(fn)!=1:
                continue

            modname = inspect.getmodulename(fn[0])
            if modname=='__init__':
                continue

            if modname and '.' not in modname and modname not in yielded:
                yielded[modname] = 1
                yield prefix + modname, False

    iter_importer_modules.register(zipimporter, iter_zipimport_modules)

except ImportError:
    pass


def get_importer(path_item):
    """Retrieve a finder for the given path item

    The returned finder is cached in sys.path_importer_cache
    if it was newly created by a path hook.

    The cache (or part of it) can be cleared manually if a
    rescan of sys.path_hooks is necessary.
    """
    path_item = os.fsdecode(path_item)
    try:
        importer = sys.path_importer_cache[path_item]
    except KeyError:
        for path_hook in sys.path_hooks:
            try:
                importer = path_hook(path_item)
                sys.path_importer_cache.setdefault(path_item, importer)
                break
            except ImportError:
                pass
        else:
            importer = None
    return importer


def iter_importers(fullname=""):
    """Yield finders for the given module name

    If fullname contains a '.', the finders will be for the package
    containing fullname, otherwise they will be all registered top level
    finders (i.e. those on both sys.meta_path and sys.path_hooks).

    If the named module is in a package, that package is imported as a side
    effect of invoking this function.

    If no module name is specified, all top level finders are produced.
    """
    if fullname.startswith('.'):
        msg = "Relative module name {!r} not supported".format(fullname)
        raise ImportError(msg)
    if '.' in fullname:
        # Get the containing package's __path__
        pkg_name = fullname.rpartition(".")[0]
        pkg = importlib.import_module(pkg_name)
        path = getattr(pkg, '__path__', None)
        if path is None:
            return
    else:
        yield from sys.meta_path
        path = sys.path
    for item in path:
        yield get_importer(item)


def get_loader(module_or_name):
    """Get a "loader" object for module_or_name

    Returns None if the module cannot be found or imported.
    If the named module is not already imported, its containing package
    (if any) is imported, in order to establish the package __path__.
    """
    warnings._deprecated("pkgutil.get_loader",
                         f"{warnings._DEPRECATED_MSG}; "
                         "use importlib.util.find_spec() instead",
                         remove=(3, 14))
    if module_or_name in sys.modules:
        module_or_name = sys.modules[module_or_name]
        if module_or_name is None:
            return None
    if isinstance(module_or_name, ModuleType):
        module = module_or_name
        loader = getattr(module, '__loader__', None)
        if loader is not None:
            return loader
        if getattr(module, '__spec__', None) is None:
            return None
        fullname = module.__name__
    else:
        fullname = module_or_name
    return find_loader(fullname)


def find_loader(fullname):
    """Find a "loader" object for fullname

    This is a backwards compatibility wrapper around
    importlib.util.find_spec that converts most failures to ImportError
    and only returns the loader rather than the full spec
    """
    warnings._deprecated("pkgutil.find_loader",
                         f"{warnings._DEPRECATED_MSG}; "
                         "use importlib.util.find_spec() instead",
                         remove=(3, 14))
    if fullname.startswith('.'):
        msg = "Relative module name {!r} not supported".format(fullname)
        raise ImportError(msg)
    try:
        spec = importlib.util.find_spec(fullname)
    except (ImportError, AttributeError, TypeError, ValueError) as ex:
        # This hack fixes an impedance mismatch between pkgutil and
        # importlib, where the latter raises other errors for cases where
        # pkgutil previously raised ImportError
        msg = "Error while finding loader for {!r} ({}: {})"
        raise ImportError(msg.format(fullname, type(ex), ex)) from ex
    return spec.loader if spec is not None else None


def extend_path(path, name):
    """Extend a package's path.

    Intended use is to place the following code in a package's __init__.py:

        from pkgutil import extend_path
        __path__ = extend_path(__path__, __name__)

    For each directory on sys.path that has a subdirectory that
    matches the package name, add the subdirectory to the package's
    __path__.  This is useful if one wants to distribute different
    parts of a single logical package as multiple directories.

    It also looks for *.pkg files beginning where * matches the name
    argument.  This feature is similar to *.pth files (see site.py),
    except that it doesn't special-case lines starting with 'import'.
    A *.pkg file is trusted at face value: apart from checking for
    duplicates, all entries found in a *.pkg file are added to the
    path, regardless of whether they are exist the filesystem.  (This
    is a feature.)

    If the input path is not a list (as is the case for frozen
    packages) it is returned unchanged.  The input path is not
    modified; an extended copy is returned.  Items are only appended
    to the copy at the end.

    It is assumed that sys.path is a sequence.  Items of sys.path that
    are not (unicode or 8-bit) strings referring to existing
    directories are ignored.  Unicode items of sys.path that cause
    errors when used as filenames may cause this function to raise an
    exception (in line with os.path.isdir() behavior).
    """

    if not isinstance(path, list):
        # This could happen e.g. when this is called from inside a
        # frozen package.  Return the path unchanged in that case.
        return path

    sname_pkg = name + ".pkg"

    path = path[:] # Start with a copy of the existing path

    parent_package, _, final_name = name.rpartition('.')
    if parent_package:
        try:
            search_path = sys.modules[parent_package].__path__
        except (KeyError, AttributeError):
            # We can't do anything: find_loader() returns None when
            # passed a dotted name.
            return path
    else:
        search_path = sys.path

    for dir in search_path:
        if not isinstance(dir, str):
            continue

        finder = get_importer(dir)
        if finder is not None:
            portions = []
            if hasattr(finder, 'find_spec'):
                spec = finder.find_spec(final_name)
                if spec is not None:
                    portions = spec.submodule_search_locations or []
            # Is this finder PEP 420 compliant?
            elif hasattr(finder, 'find_loader'):
                _, portions = finder.find_loader(final_name)

            for portion in portions:
                # XXX This may still add duplicate entries to path on
                # case-insensitive filesystems
                if portion not in path:
                    path.append(portion)

        # XXX Is this the right thing for subpackages like zope.app?
        # It looks for a file named "zope.app.pkg"
        pkgfile = os.path.join(dir, sname_pkg)
        if os.path.isfile(pkgfile):
            try:
                f = open(pkgfile)
            except OSError as msg:
                sys.stderr.write("Can't open %s: %s\n" %
                                 (pkgfile, msg))
            else:
                with f:
                    for line in f:
                        line = line.rstrip('\n')
                        if not line or line.startswith('#'):
                            continue
                        path.append(line) # Don't check for existence!

    return path


def get_data(package, resource):
    """Get a resource from a package.

    This is a wrapper round the PEP 302 loader get_data API. The package
    argument should be the name of a package, in standard module format
    (foo.bar). The resource argument should be in the form of a relative
    filename, using '/' as the path separator. The parent directory name '..'
    is not allowed, and nor is a rooted name (starting with a '/').

    The function returns a binary string, which is the contents of the
    specified resource.

    For packages located in the filesystem, which have already been imported,
    this is the rough equivalent of

        d = os.path.dirname(sys.modules[package].__file__)
        data = open(os.path.join(d, resource), 'rb').read()

    If the package cannot be located or loaded, or it uses a PEP 302 loader
    which does not support get_data(), then None is returned.
    """

    spec = importlib.util.find_spec(package)
    if spec is None:
        return None
    loader = spec.loader
    if loader is None or not hasattr(loader, 'get_data'):
        return None
    # XXX needs test
    mod = (sys.modules.get(package) or
           importlib._bootstrap._load(spec))
    if mod is None or not hasattr(mod, '__file__'):
        return None

    # Modify the resource name to be compatible with the loader.get_data
    # signature - an os.path format "filename" starting with the dirname of
    # the package's __file__
    parts = resource.split('/')
    parts.insert(0, os.path.dirname(mod.__file__))
    resource_name = os.path.join(*parts)
    return loader.get_data(resource_name)


_NAME_PATTERN = None

def resolve_name(name):
    """
    Resolve a name to an object.

    It is expected that `name` will be a string in one of the following
    formats, where W is shorthand for a valid Python identifier and dot stands
    for a literal period in these pseudo-regexes:

    W(.W)*
    W(.W)*:(W(.W)*)?

    The first form is intended for backward compatibility only. It assumes that
    some part of the dotted name is a package, and the rest is an object
    somewhere within that package, possibly nested inside other objects.
    Because the place where the package stops and the object hierarchy starts
    can't be inferred by inspection, repeated attempts to import must be done
    with this form.

    In the second form, the caller makes the division point clear through the
    provision of a single colon: the dotted name to the left of the colon is a
    package to be imported, and the dotted name to the right is the object
    hierarchy within that package. Only one import is needed in this form. If
    it ends with the colon, then a module object is returned.

    The function will return an object (which might be a module), or raise one
    of the following exceptions:

    ValueError - if `name` isn't in a recognised format
    ImportError - if an import failed when it shouldn't have
    AttributeError - if a failure occurred when traversing the object hierarchy
                     within the imported package to get to the desired object.
    """
    global _NAME_PATTERN
    if _NAME_PATTERN is None:
        # Lazy import to speedup Python startup time
        import re
        dotted_words = r'(?!\d)(\w+)(\.(?!\d)(\w+))*'
        _NAME_PATTERN = re.compile(f'^(?P<pkg>{dotted_words})'
                                   f'(?P<cln>:(?P<obj>{dotted_words})?)?$',
                                   re.UNICODE)

    m = _NAME_PATTERN.match(name)
    if not m:
        raise ValueError(f'invalid format: {name!r}')
    gd = m.groupdict()
    if gd.get('cln'):
        # there is a colon - a one-step import is all that's needed
        mod = importlib.import_module(gd['pkg'])
        parts = gd.get('obj')
        parts = parts.split('.') if parts else []
    else:
        # no colon - have to iterate to find the package boundary
        parts = name.split('.')
        modname = parts.pop(0)
        # first part *must* be a module/package.
        mod = importlib.import_module(modname)
        while parts:
            p = parts[0]
            s = f'{modname}.{p}'
            try:
                mod = importlib.import_module(s)
                parts.pop(0)
                modname = s
            except ImportError:
                break
    # if we reach this point, mod is the module, already imported, and
    # parts is the list of parts in the object hierarchy to be traversed, or
    # an empty list if just the module is wanted.
    result = mod
    for p in parts:
        result = getattr(result, p)
    return result
```
