## Supplementary software v0.2.1 for "Virtual control arms for paediatric myopia trials: external validation of axial-elongation models": platform.py

```
#!/usr/bin/env python3

""" This module tries to retrieve as much platform-identifying data as
    possible. It makes this information available via function APIs.

    If called from the command line, it prints the platform
    information concatenated as single string to stdout. The output
    format is usable as part of a filename.

"""
#    This module is maintained by Marc-Andre Lemburg <mal@egenix.com>.
#    If you find problems, please submit bug reports/patches via the
#    Python issue tracker (https://github.com/python/cpython/issues) and
#    mention "@malemburg".
#
#    Still needed:
#    * support for MS-DOS (PythonDX ?)
#    * support for Amiga and other still unsupported platforms running Python
#    * support for additional Linux distributions
#
#    Many thanks to all those who helped adding platform-specific
#    checks (in no particular order):
#
#      Charles G Waldman, David Arnold, Gordon McMillan, Ben Darnell,
#      Jeff Bauer, Cliff Crawford, Ivan Van Laningham, Josef
#      Betancourt, Randall Hopper, Karl Putland, John Farrell, Greg
#      Andruk, Just van Rossum, Thomas Heller, Mark R. Levinson, Mark
#      Hammond, Bill Tutt, Hans Nowak, Uwe Zessin (OpenVMS support),
#      Colin Kong, Trent Mick, Guido van Rossum, Anthony Baxter, Steve
#      Dower
#
#    History:
#
#    <see CVS and SVN checkin messages for history>
#
#    1.0.8 - changed Windows support to read version from kernel32.dll
#    1.0.7 - added DEV_NULL
#    1.0.6 - added linux_distribution()
#    1.0.5 - fixed Java support to allow running the module on Jython
#    1.0.4 - added IronPython support
#    1.0.3 - added normalization of Windows system name
#    1.0.2 - added more Windows support
#    1.0.1 - reformatted to make doc.py happy
#    1.0.0 - reformatted a bit and checked into Python CVS
#    0.8.0 - added sys.version parser and various new access
#            APIs (python_version(), python_compiler(), etc.)
#    0.7.2 - fixed architecture() to use sizeof(pointer) where available
#    0.7.1 - added support for Caldera OpenLinux
#    0.7.0 - some fixes for WinCE; untabified the source file
#    0.6.2 - support for OpenVMS - requires version 1.5.2-V006 or higher and
#            vms_lib.getsyi() configured
#    0.6.1 - added code to prevent 'uname -p' on platforms which are
#            known not to support it
#    0.6.0 - fixed win32_ver() to hopefully work on Win95,98,NT and Win2k;
#            did some cleanup of the interfaces - some APIs have changed
#    0.5.5 - fixed another type in the MacOS code... should have
#            used more coffee today ;-)
#    0.5.4 - fixed a few typos in the MacOS code
#    0.5.3 - added experimental MacOS support; added better popen()
#            workarounds in _syscmd_ver() -- still not 100% elegant
#            though
#    0.5.2 - fixed uname() to return '' instead of 'unknown' in all
#            return values (the system uname command tends to return
#            'unknown' instead of just leaving the field empty)
#    0.5.1 - included code for slackware dist; added exception handlers
#            to cover up situations where platforms don't have os.popen
#            (e.g. Mac) or fail on socket.gethostname(); fixed libc
#            detection RE
#    0.5.0 - changed the API names referring to system commands to *syscmd*;
#            added java_ver(); made syscmd_ver() a private
#            API (was system_ver() in previous versions) -- use uname()
#            instead; extended the win32_ver() to also return processor
#            type information
#    0.4.0 - added win32_ver() and modified the platform() output for WinXX
#    0.3.4 - fixed a bug in _follow_symlinks()
#    0.3.3 - fixed popen() and "file" command invocation bugs
#    0.3.2 - added architecture() API and support for it in platform()
#    0.3.1 - fixed syscmd_ver() RE to support Windows NT
#    0.3.0 - added system alias support
#    0.2.3 - removed 'wince' again... oh well.
#    0.2.2 - added 'wince' to syscmd_ver() supported platforms
#    0.2.1 - added cache logic and changed the platform string format
#    0.2.0 - changed the API to use functions instead of module globals
#            since some action take too long to be run on module import
#    0.1.0 - first release
#
#    You can always get the latest version of this module at:
#
#             http://www.egenix.com/files/python/platform.py
#
#    If that URL should fail, try contacting the author.

__copyright__ = """
    Copyright (c) 1999-2000, Marc-Andre Lemburg; mailto:mal@lemburg.com
    Copyright (c) 2000-2010, eGenix.com Software GmbH; mailto:info@egenix.com

    Permission to use, copy, modify, and distribute this software and its
    documentation for any purpose and without fee or royalty is hereby granted,
    provided that the above copyright notice appear in all copies and that
    both that copyright notice and this permission notice appear in
    supporting documentation or portions thereof, including modifications,
    that you make.

    EGENIX.COM SOFTWARE GMBH DISCLAIMS ALL WARRANTIES WITH REGARD TO
    THIS SOFTWARE, INCLUDING ALL IMPLIED WARRANTIES OF MERCHANTABILITY AND
    FITNESS, IN NO EVENT SHALL THE AUTHOR BE LIABLE FOR ANY SPECIAL,
    INDIRECT OR CONSEQUENTIAL DAMAGES OR ANY DAMAGES WHATSOEVER RESULTING
    FROM LOSS OF USE, DATA OR PROFITS, WHETHER IN AN ACTION OF CONTRACT,
    NEGLIGENCE OR OTHER TORTIOUS ACTION, ARISING OUT OF OR IN CONNECTION
    WITH THE USE OR PERFORMANCE OF THIS SOFTWARE !

"""

__version__ = '1.0.8'

import collections
import os
import re
import sys
import functools
import itertools
try:
    import _wmi
except ImportError:
    _wmi = None

### Globals & Constants

# Helper for comparing two version number strings.
# Based on the description of the PHP's version_compare():
# http://php.net/manual/en/function.version-compare.php

_ver_stages = {
    # any string not found in this dict, will get 0 assigned
    'dev': 10,
    'alpha': 20, 'a': 20,
    'beta': 30, 'b': 30,
    'c': 40,
    'RC': 50, 'rc': 50,
    # number, will get 100 assigned
    'pl': 200, 'p': 200,
}


def _comparable_version(version):
    component_re = re.compile(r'([0-9]+|[._+-])')
    result = []
    for v in component_re.split(version):
        if v not in '._+-':
            try:
                v = int(v, 10)
                t = 100
            except ValueError:
                t = _ver_stages.get(v, 0)
            result.extend((t, v))
    return result

### Platform specific APIs


def libc_ver(executable=None, lib='', version='', chunksize=16384):

    """ Tries to determine the libc version that the file executable
        (which defaults to the Python interpreter) is linked against.

        Returns a tuple of strings (lib,version) which default to the
        given parameters in case the lookup fails.

        Note that the function has intimate knowledge of how different
        libc versions add symbols to the executable and thus is probably
        only usable for executables compiled using gcc.

        The file is read and scanned in chunks of chunksize bytes.

    """
    if not executable:
        try:
            ver = os.confstr('CS_GNU_LIBC_VERSION')
            # parse 'glibc 2.28' as ('glibc', '2.28')
            parts = ver.split(maxsplit=1)
            if len(parts) == 2:
                return tuple(parts)
        except (AttributeError, ValueError, OSError):
            # os.confstr() or CS_GNU_LIBC_VERSION value not available
            pass

        executable = sys.executable

        if not executable:
            # sys.executable is not set.
            return lib, version

    libc_search = re.compile(b'(__libc_init)'
                          b'|'
                          b'(GLIBC_([0-9.]+))'
                          b'|'
                          br'(libc(_\w+)?\.so(?:\.(\d[0-9.]*))?)', re.ASCII)

    V = _comparable_version
    # We use os.path.realpath()
    # here to work around problems with Cygwin not being
    # able to open symlinks for reading
    executable = os.path.realpath(executable)
    with open(executable, 'rb') as f:
        binary = f.read(chunksize)
        pos = 0
        while pos < len(binary):
            if b'libc' in binary or b'GLIBC' in binary:
                m = libc_search.search(binary, pos)
            else:
                m = None
            if not m or m.end() == len(binary):
                chunk = f.read(chunksize)
                if chunk:
                    binary = binary[max(pos, len(binary) - 1000):] + chunk
                    pos = 0
                    continue
                if not m:
                    break
            libcinit, glibc, glibcversion, so, threads, soversion = [
                s.decode('latin1') if s is not None else s
                for s in m.groups()]
            if libcinit and not lib:
                lib = 'libc'
            elif glibc:
                if lib != 'glibc':
                    lib = 'glibc'
                    version = glibcversion
                elif V(glibcversion) > V(version):
                    version = glibcversion
            elif so:
                if lib != 'glibc':
                    lib = 'libc'
                    if soversion and (not version or V(soversion) > V(version)):
                        version = soversion
                    if threads and version[-len(threads):] != threads:
                        version = version + threads
            pos = m.end()
    return lib, version

def _norm_version(version, build=''):

    """ Normalize the version and build strings and return a single
        version string using the format major.minor.build (or patchlevel).
    """
    l = version.split('.')
    if build:
        l.append(build)
    try:
        strings = list(map(str, map(int, l)))
    except ValueError:
        strings = l
    version = '.'.join(strings[:3])
    return version


# Examples of VER command output:
#
#   Windows 2000:  Microsoft Windows 2000 [Version 5.00.2195]
#   Windows XP:    Microsoft Windows XP [Version 5.1.2600]
#   Windows Vista: Microsoft Windows [Version 6.0.6002]
#
# Note that the "Version" string gets localized on different
# Windows versions.

def _syscmd_ver(system='', release='', version='',

               supported_platforms=('win32', 'win16', 'dos')):

    """ Tries to figure out the OS version used and returns
        a tuple (system, release, version).

        It uses the "ver" shell command for this which is known
        to exists on Windows, DOS. XXX Others too ?

        In case this fails, the given parameters are used as
        defaults.

    """
    if sys.platform not in supported_platforms:
        return system, release, version

    # Try some common cmd strings
    import subprocess
    for cmd in ('ver', 'command /c ver', 'cmd /c ver'):
        try:
            info = subprocess.check_output(cmd,
                                           stdin=subprocess.DEVNULL,
                                           stderr=subprocess.DEVNULL,
                                           text=True,
                                           encoding="locale",
                                           shell=True)
        except (OSError, subprocess.CalledProcessError) as why:
            #print('Command %s failed: %s' % (cmd, why))
            continue
        else:
            break
    else:
        return system, release, version

    ver_output = re.compile(r'(?:([\w ]+) ([\w.]+) '
                         r'.*'
                         r'\[.* ([\d.]+)\])')

    # Parse the output
    info = info.strip()
    m = ver_output.match(info)
    if m is not None:
        system, release, version = m.groups()
        # Strip trailing dots from version and release
        if release[-1] == '.':
            release = release[:-1]
        if version[-1] == '.':
            version = version[:-1]
        # Normalize the version and build strings (eliminating additional
        # zeros)
        version = _norm_version(version)
    return system, release, version


def _wmi_query(table, *keys):
    global _wmi
    if not _wmi:
        raise OSError("not supported")
    table = {
        "OS": "Win32_OperatingSystem",
        "CPU": "Win32_Processor",
    }[table]
    try:
        data = _wmi.exec_query("SELECT {} FROM {}".format(
            ",".join(keys),
            table,
        )).split("\0")
    except OSError:
        _wmi = None
        raise OSError("not supported")
    split_data = (i.partition("=") for i in data)
    dict_data = {i[0]: i[2] for i in split_data}
    return (dict_data[k] for k in keys)


_WIN32_CLIENT_RELEASES = [
    ((10, 1, 0), "post11"),
    ((10, 0, 22000), "11"),
    ((6, 4, 0), "10"),
    ((6, 3, 0), "8.1"),
    ((6, 2, 0), "8"),
    ((6, 1, 0), "7"),
    ((6, 0, 0), "Vista"),
    ((5, 2, 3790), "XP64"),
    ((5, 2, 0), "XPMedia"),
    ((5, 1, 0), "XP"),
    ((5, 0, 0), "2000"),
]

_WIN32_SERVER_RELEASES = [
    ((10, 1, 0), "post2025Server"),
    ((10, 0, 26100), "2025Server"),
    ((10, 0, 20348), "2022Server"),
    ((10, 0, 17763), "2019Server"),
    ((6, 4, 0), "2016Server"),
    ((6, 3, 0), "2012ServerR2"),
    ((6, 2, 0), "2012Server"),
    ((6, 1, 0), "2008ServerR2"),
    ((6, 0, 0), "2008Server"),
    ((5, 2, 0), "2003Server"),
    ((5, 0, 0), "2000Server"),
]

def win32_is_iot():
    return win32_edition() in ('IoTUAP', 'NanoServer', 'WindowsCoreHeadless', 'IoTEdgeOS')

def win32_edition():
    try:
        import winreg
    except ImportError:
        pass
    else:
        try:
            cvkey = r'SOFTWARE\Microsoft\Windows NT\CurrentVersion'
            with winreg.OpenKeyEx(winreg.HKEY_LOCAL_MACHINE, cvkey) as key:
                return winreg.QueryValueEx(key, 'EditionId')[0]
        except OSError:
            pass

    return None

def _win32_ver(version, csd, ptype):
    # Try using WMI first, as this is the canonical source of data
    try:
        (version, product_type, ptype, spmajor, spminor)  = _wmi_query(
            'OS',
            'Version',
            'ProductType',
            'BuildType',
            'ServicePackMajorVersion',
            'ServicePackMinorVersion',
        )
        is_client = (int(product_type) == 1)
        if spminor and spminor != '0':
            csd = f'SP{spmajor}.{spminor}'
        else:
            csd = f'SP{spmajor}'
        return version, csd, ptype, is_client
    except OSError:
        pass

    # Fall back to a combination of sys.getwindowsversion and "ver"
    try:
        from sys import getwindowsversion
    except ImportError:
        return version, csd, ptype, True

    winver = getwindowsversion()
    is_client = (getattr(winver, 'product_type', 1) == 1)
    try:
        version = _syscmd_ver()[2]
        major, minor, build = map(int, version.split('.'))
    except ValueError:
        major, minor, build = winver.platform_version or winver[:3]
        version = '{0}.{1}.{2}'.format(major, minor, build)

    # getwindowsversion() reflect the compatibility mode Python is
    # running under, and so the service pack value is only going to be
    # valid if the versions match.
    if winver[:2] == (major, minor):
        try:
            csd = 'SP{}'.format(winver.service_pack_major)
        except AttributeError:
            if csd[:13] == 'Service Pack ':
                csd = 'SP' + csd[13:]

    try:
        import winreg
    except ImportError:
        pass
    else:
        try:
            cvkey = r'SOFTWARE\Microsoft\Windows NT\CurrentVersion'
            with winreg.OpenKeyEx(winreg.HKEY_LOCAL_MACHINE, cvkey) as key:
                ptype = winreg.QueryValueEx(key, 'CurrentType')[0]
        except OSError:
            pass

    return version, csd, ptype, is_client

def win32_ver(release='', version='', csd='', ptype=''):
    is_client = False

    version, csd, ptype, is_client = _win32_ver(version, csd, ptype)

    if version:
        intversion = tuple(map(int, version.split('.')))
        releases = _WIN32_CLIENT_RELEASES if is_client else _WIN32_SERVER_RELEASES
        release = next((r for v, r in releases if v <= intversion), release)

    return release, version, csd, ptype


def _mac_ver_xml():
    fn = '/System/Library/CoreServices/SystemVersion.plist'
    if not os.path.exists(fn):
        return None

    try:
        import plistlib
    except ImportError:
        return None

    with open(fn, 'rb') as f:
        pl = plistlib.load(f)
    release = pl['ProductVersion']
    versioninfo = ('', '', '')
    machine = os.uname().machine
    if machine in ('ppc', 'Power Macintosh'):
        # Canonical name
        machine = 'PowerPC'

    return release, versioninfo, machine


def mac_ver(release='', versioninfo=('', '', ''), machine=''):

    """ Get macOS version information and return it as tuple (release,
        versioninfo, machine) with versioninfo being a tuple (version,
        dev_stage, non_release_version).

        Entries which cannot be determined are set to the parameter values
        which default to ''. All tuple entries are strings.
    """

    # First try reading the information from an XML file which should
    # always be present
    info = _mac_ver_xml()
    if info is not None:
        return info

    # If that also doesn't work return the default values
    return release, versioninfo, machine


# A namedtuple for iOS version information.
IOSVersionInfo = collections.namedtuple(
    "IOSVersionInfo",
    ["system", "release", "model", "is_simulator"]
)


def ios_ver(system="", release="", model="", is_simulator=False):
    """Get iOS version information, and return it as a namedtuple:
        (system, release, model, is_simulator).

    If values can't be determined, they are set to values provided as
    parameters.
    """
    if sys.platform == "ios":
        import _ios_support
        result = _ios_support.get_platform_ios()
        if result is not None:
            return IOSVersionInfo(*result)

    return IOSVersionInfo(system, release, model, is_simulator)


def _java_getprop(name, default):
    """This private helper is deprecated in 3.13 and will be removed in 3.15"""
    from java.lang import System
    try:
        value = System.getProperty(name)
        if value is None:
            return default
        return value
    except AttributeError:
        return default

def java_ver(release='', vendor='', vminfo=('', '', ''), osinfo=('', '', '')):

    """ Version interface for Jython.

        Returns a tuple (release, vendor, vminfo, osinfo) with vminfo being
        a tuple (vm_name, vm_release, vm_vendor) and osinfo being a
        tuple (os_name, os_version, os_arch).

        Values which cannot be determined are set to the defaults
        given as parameters (which all default to '').

    """
    import warnings
    warnings._deprecated('java_ver', remove=(3, 15))
    # Import the needed APIs
    try:
        import java.lang
    except ImportError:
        return release, vendor, vminfo, osinfo

    vendor = _java_getprop('java.vendor', vendor)
    release = _java_getprop('java.version', release)
    vm_name, vm_release, vm_vendor = vminfo
    vm_name = _java_getprop('java.vm.name', vm_name)
    vm_vendor = _java_getprop('java.vm.vendor', vm_vendor)
    vm_release = _java_getprop('java.vm.version', vm_release)
    vminfo = vm_name, vm_release, vm_vendor
    os_name, os_version, os_arch = osinfo
    os_arch = _java_getprop('java.os.arch', os_arch)
    os_name = _java_getprop('java.os.name', os_name)
    os_version = _java_getprop('java.os.version', os_version)
    osinfo = os_name, os_version, os_arch

    return release, vendor, vminfo, osinfo


AndroidVer = collections.namedtuple(
    "AndroidVer", "release api_level manufacturer model device is_emulator")

def android_ver(release="", api_level=0, manufacturer="", model="", device="",
                is_emulator=False):
    if sys.platform == "android":
        try:
            from ctypes import CDLL, c_char_p, create_string_buffer
        except ImportError:
            pass
        else:
            # An NDK developer confirmed that this is an officially-supported
            # API (https://stackoverflow.com/a/28416743). Use `getattr` to avoid
            # private name mangling.
            system_property_get = getattr(CDLL("libc.so"), "__system_property_get")
            system_property_get.argtypes = (c_char_p, c_char_p)

            def getprop(name, default):
                # https://android.googlesource.com/platform/bionic/+/refs/tags/android-5.0.0_r1/libc/include/sys/system_properties.h#39
                PROP_VALUE_MAX = 92
                buffer = create_string_buffer(PROP_VALUE_MAX)
                length = system_property_get(name.encode("UTF-8"), buffer)
                if length == 0:
                    # This API doesn’t distinguish between an empty property and
                    # a missing one.
                    return default
                else:
                    return buffer.value.decode("UTF-8", "backslashreplace")

            release = getprop("ro.build.version.release", release)
            api_level = int(getprop("ro.build.version.sdk", api_level))
            manufacturer = getprop("ro.product.manufacturer", manufacturer)
            model = getprop("ro.product.model", model)
            device = getprop("ro.product.device", device)
            is_emulator = getprop("ro.kernel.qemu", "0") == "1"

    return AndroidVer(
        release, api_level, manufacturer, model, device, is_emulator)


### System name aliasing

def system_alias(system, release, version):

    """ Returns (system, release, version) aliased to common
        marketing names used for some systems.

        It also does some reordering of the information in some cases
        where it would otherwise cause confusion.

    """
    if system == 'SunOS':
        # Sun's OS
        if release < '5':
            # These releases use the old name SunOS
            return system, release, version
        # Modify release (marketing release = SunOS release - 3)
        l = release.split('.')
        if l:
            try:
                major = int(l[0])
            except ValueError:
                pass
            else:
                major = major - 3
                l[0] = str(major)
                release = '.'.join(l)
        if release < '6':
            system = 'Solaris'
        else:
            # XXX Whatever the new SunOS marketing name is...
            system = 'Solaris'

    elif system in ('win32', 'win16'):
        # In case one of the other tricks
        system = 'Windows'

    # bpo-35516: Don't replace Darwin with macOS since input release and
    # version arguments can be different than the currently running version.

    return system, release, version

### Various internal helpers

def _platform(*args):

    """ Helper to format the platform string in a filename
        compatible format e.g. "system-version-machine".
    """
    # Format the platform string
    platform = '-'.join(x.strip() for x in filter(len, args))

    # Cleanup some possible filename obstacles...
    platform = platform.replace(' ', '_')
    platform = platform.replace('/', '-')
    platform = platform.replace('\\', '-')
    platform = platform.replace(':', '-')
    platform = platform.replace(';', '-')
    platform = platform.replace('"', '-')
    platform = platform.replace('(', '-')
    platform = platform.replace(')', '-')

    # No need to report 'unknown' information...
    platform = platform.replace('unknown', '')

    # Fold '--'s and remove trailing '-'
    while True:
        cleaned = platform.replace('--', '-')
        if cleaned == platform:
            break
        platform = cleaned
    while platform and platform[-1] == '-':
        platform = platform[:-1]

    return platform

def _node(default=''):

    """ Helper to determine the node name of this machine.
    """
    try:
        import socket
    except ImportError:
        # No sockets...
        return default
    try:
        return socket.gethostname()
    except OSError:
        # Still not working...
        return default

def _follow_symlinks(filepath):

    """ In case filepath is a symlink, follow it until a
        real file is reached.
    """
    filepath = os.path.abspath(filepath)
    while os.path.islink(filepath):
        filepath = os.path.normpath(
            os.path.join(os.path.dirname(filepath), os.readlink(filepath)))
    return filepath


def _syscmd_file(target, default=''):

    """ Interface to the system's file command.

        The function uses the -b option of the file command to have it
        omit the filename in its output. Follow the symlinks. It returns
        default in case the command should fail.

    """
    if sys.platform in {'dos', 'win32', 'win16', 'ios', 'tvos', 'watchos'}:
        # XXX Others too ?
        return default

    try:
        import subprocess
    except ImportError:
        return default
    target = _follow_symlinks(target)
    # "file" output is locale dependent: force the usage of the C locale
    # to get deterministic behavior.
    env = dict(os.environ, LC_ALL='C')
    try:
        # -b: do not prepend filenames to output lines (brief mode)
        output = subprocess.check_output(['file', '-b', target],
                                         stderr=subprocess.DEVNULL,
                                         env=env)
    except (OSError, subprocess.CalledProcessError):
        return default
    if not output:
        return default
    # With the C locale, the output should be mostly ASCII-compatible.
    # Decode from Latin-1 to prevent Unicode decode error.
    return output.decode('latin-1')

### Information about the used architecture

# Default values for architecture; non-empty strings override the
# defaults given as parameters
_default_architecture = {
    'win32': ('', 'WindowsPE'),
    'win16': ('', 'Windows'),
    'dos': ('', 'MSDOS'),
}

def architecture(executable=sys.executable, bits='', linkage=''):

    """ Queries the given executable (defaults to the Python interpreter
        binary) for various architecture information.

        Returns a tuple (bits, linkage) which contains information about
        the bit architecture and the linkage format used for the
        executable. Both values are returned as strings.

        Values that cannot be determined are returned as given by the
        parameter presets. If bits is given as '', the sizeof(pointer)
        (or sizeof(long) on Python version < 1.5.2) is used as
        indicator for the supported pointer size.

        The function relies on the system's "file" command to do the
        actual work. This is available on most if not all Unix
        platforms. On some non-Unix platforms where the "file" command
        does not exist and the executable is set to the Python interpreter
        binary defaults from _default_architecture are used.

    """
    # Use the sizeof(pointer) as default number of bits if nothing
    # else is given as default.
    if not bits:
        import struct
        size = struct.calcsize('P')
        bits = str(size * 8) + 'bit'

    # Get data from the 'file' system command
    if executable:
        fileout = _syscmd_file(executable, '')
    else:
        fileout = ''

    if not fileout and \
       executable == sys.executable:
        # "file" command did not return anything; we'll try to provide
        # some sensible defaults then...
        if sys.platform in _default_architecture:
            b, l = _default_architecture[sys.platform]
            if b:
                bits = b
            if l:
                linkage = l
        return bits, linkage

    if 'executable' not in fileout and 'shared object' not in fileout:
        # Format not supported
        return bits, linkage

    # Bits
    if '32-bit' in fileout:
        bits = '32bit'
    elif '64-bit' in fileout:
        bits = '64bit'

    # Linkage
    if 'ELF' in fileout:
        linkage = 'ELF'
    elif 'Mach-O' in fileout:
        linkage = "Mach-O"
    elif 'PE' in fileout:
        # E.g. Windows uses this format
        if 'Windows' in fileout:
            linkage = 'WindowsPE'
        else:
            linkage = 'PE'
    elif 'COFF' in fileout:
        linkage = 'COFF'
    elif 'MS-DOS' in fileout:
        linkage = 'MSDOS'
    else:
        # XXX the A.OUT format also falls under this class...
        pass

    return bits, linkage


def _get_machine_win32():
    # Try to use the PROCESSOR_* environment variables
    # available on Win XP and later; see
    # http://support.microsoft.com/kb/888731 and
    # http://www.geocities.com/rick_lively/MANUALS/ENV/MSWIN/PROCESSI.HTM

    # WOW64 processes mask the native architecture
    try:
        [arch, *_] = _wmi_query('CPU', 'Architecture')
    except OSError:
        pass
    else:
        try:
            arch = ['x86', 'MIPS', 'Alpha', 'PowerPC', None,
                    'ARM', 'ia64', None, None,
                    'AMD64', None, None, 'ARM64',
            ][int(arch)]
        except (ValueError, IndexError):
            pass
        else:
            if arch:
                return arch
    return (
        os.environ.get('PROCESSOR_ARCHITEW6432', '') or
        os.environ.get('PROCESSOR_ARCHITECTURE', '')
    )


class _Processor:
    @classmethod
    def get(cls):
        func = getattr(cls, f'get_{sys.platform}', cls.from_subprocess)
        return func() or ''

    def get_win32():
        try:
            manufacturer, caption = _wmi_query('CPU', 'Manufacturer', 'Caption')
        except OSError:
            return os.environ.get('PROCESSOR_IDENTIFIER', _get_machine_win32())
        else:
            return f'{caption}, {manufacturer}'

    def get_OpenVMS():
        try:
            import vms_lib
        except ImportError:
            pass
        else:
            csid, cpu_number = vms_lib.getsyi('SYI$_CPU', 0)
            return 'Alpha' if cpu_number >= 128 else 'VAX'

    # On the iOS simulator, os.uname returns the architecture as uname.machine.
    # On device it returns the model name for some reason; but there's only one
    # CPU architecture for iOS devices, so we know the right answer.
    def get_ios():
        if sys.implementation._multiarch.endswith("simulator"):
            return os.uname().machine
        return 'arm64'

    def from_subprocess():
        """
        Fall back to `uname -p`
        """
        try:
            import subprocess
        except ImportError:
            return None
        try:
            return subprocess.check_output(
                ['uname', '-p'],
                stderr=subprocess.DEVNULL,
                text=True,
                encoding="utf8",
            ).strip()
        except (OSError, subprocess.CalledProcessError):
            pass


def _unknown_as_blank(val):
    return '' if val == 'unknown' else val


### Portable uname() interface

class uname_result(
    collections.namedtuple(
        "uname_result_base",
        "system node release version machine")
        ):
    """
    A uname_result that's largely compatible with a
    simple namedtuple except that 'processor' is
    resolved late and cached to avoid calling "uname"
    except when needed.
    """

    _fields = ('system', 'node', 'release', 'version', 'machine', 'processor')

    @functools.cached_property
    def processor(self):
        return _unknown_as_blank(_Processor.get())

    def __iter__(self):
        return itertools.chain(
            super().__iter__(),
            (self.processor,)
        )

    @classmethod
    def _make(cls, iterable):
        # override factory to affect length check
        num_fields = len(cls._fields) - 1
        result = cls.__new__(cls, *iterable)
        if len(result) != num_fields + 1:
            msg = f'Expected {num_fields} arguments, got {len(result)}'
            raise TypeError(msg)
        return result

    def __getitem__(self, key):
        return tuple(self)[key]

    def __len__(self):
        return len(tuple(iter(self)))

    def __reduce__(self):
        return uname_result, tuple(self)[:len(self._fields) - 1]


_uname_cache = None


def uname():

    """ Fairly portable uname interface. Returns a tuple
        of strings (system, node, release, version, machine, processor)
        identifying the underlying platform.

        Note that unlike the os.uname function this also returns
        possible processor information as an additional tuple entry.

        Entries which cannot be determined are set to ''.

    """
    global _uname_cache

    if _uname_cache is not None:
        return _uname_cache

    # Get some infos from the builtin os.uname API...
    try:
        system, node, release, version, machine = infos = os.uname()
    except AttributeError:
        system = sys.platform
        node = _node()
        release = version = machine = ''
        infos = ()

    if not any(infos):
        # uname is not available

        # Try win32_ver() on win32 platforms
        if system == 'win32':
            release, version, csd, ptype = win32_ver()
            machine = machine or _get_machine_win32()

        # Try the 'ver' system command available on some
        # platforms
        if not (release and version):
            system, release, version = _syscmd_ver(system)
            # Normalize system to what win32_ver() normally returns
            # (_syscmd_ver() tends to return the vendor name as well)
            if system == 'Microsoft Windows':
                system = 'Windows'
            elif system == 'Microsoft' and release == 'Windows':
                # Under Windows Vista and Windows Server 2008,
                # Microsoft changed the output of the ver command. The
                # release is no longer printed.  This causes the
                # system and release to be misidentified.
                system = 'Windows'
                if '6.0' == version[:3]:
                    release = 'Vista'
                else:
                    release = ''

        # In case we still don't know anything useful, we'll try to
        # help ourselves
        if system in ('win32', 'win16'):
            if not version:
                if system == 'win32':
                    version = '32bit'
                else:
                    version = '16bit'
            system = 'Windows'

        elif system[:4] == 'java':
            release, vendor, vminfo, osinfo = java_ver()
            system = 'Java'
            version = ', '.join(vminfo)
            if not version:
                version = vendor

    # System specific extensions
    if system == 'OpenVMS':
        # OpenVMS seems to have release and version mixed up
        if not release or release == '0':
            release = version
            version = ''

    #  normalize name
    if system == 'Microsoft' and release == 'Windows':
        system = 'Windows'
        release = 'Vista'

    # On Android, return the name and version of the OS rather than the kernel.
    if sys.platform == 'android':
        system = 'Android'
        release = android_ver().release

    # Normalize responses on iOS
    if sys.platform == 'ios':
        system, release, _, _ = ios_ver()

    vals = system, node, release, version, machine
    # Replace 'unknown' values with the more portable ''
    _uname_cache = uname_result(*map(_unknown_as_blank, vals))
    return _uname_cache

### Direct interfaces to some of the uname() return values

def system():

    """ Returns the system/OS name, e.g. 'Linux', 'Windows' or 'Java'.

        An empty string is returned if the value cannot be determined.

    """
    return uname().system

def node():

    """ Returns the computer's network name (which may not be fully
        qualified)

        An empty string is returned if the value cannot be determined.

    """
    return uname().node

def release():

    """ Returns the system's release, e.g. '2.2.0' or 'NT'

        An empty string is returned if the value cannot be determined.

    """
    return uname().release

def version():

    """ Returns the system's release version, e.g. '#3 on degas'

        An empty string is returned if the value cannot be determined.

    """
    return uname().version

def machine():

    """ Returns the machine type, e.g. 'i386'

        An empty string is returned if the value cannot be determined.

    """
    return uname().machine

def processor():

    """ Returns the (true) processor name, e.g. 'amdk6'

        An empty string is returned if the value cannot be
        determined. Note that many platforms do not provide this
        information or simply return the same value as for machine(),
        e.g.  NetBSD does this.

    """
    return uname().processor

### Various APIs for extracting information from sys.version

_sys_version_cache = {}

def _sys_version(sys_version=None):

    """ Returns a parsed version of Python's sys.version as tuple
        (name, version, branch, revision, buildno, builddate, compiler)
        referring to the Python implementation name, version, branch,
        revision, build number, build date/time as string and the compiler
        identification string.

        Note that unlike the Python sys.version, the returned value
        for the Python version will always include the patchlevel (it
        defaults to '.0').

        The function returns empty strings for tuple entries that
        cannot be determined.

        sys_version may be given to parse an alternative version
        string, e.g. if the version was read from a different Python
        interpreter.

    """
    # Get the Python version
    if sys_version is None:
        sys_version = sys.version

    # Try the cache first
    result = _sys_version_cache.get(sys_version, None)
    if result is not None:
        return result

    if sys.platform.startswith('java'):
        # Jython
        jython_sys_version_parser = re.compile(
            r'([\w.+]+)\s*'  # "version<space>"
            r'\(#?([^,]+)'  # "(#buildno"
            r'(?:,\s*([\w ]*)'  # ", builddate"
            r'(?:,\s*([\w :]*))?)?\)\s*'  # ", buildtime)<space>"
            r'\[([^\]]+)\]?', re.ASCII)  # "[compiler]"
        name = 'Jython'
        match = jython_sys_version_parser.match(sys_version)
        if match is None:
            raise ValueError(
                'failed to parse Jython sys.version: %s' %
                repr(sys_version))
        version, buildno, builddate, buildtime, _ = match.groups()
        if builddate is None:
            builddate = ''
        compiler = sys.platform

    elif "PyPy" in sys_version:
        # PyPy
        pypy_sys_version_parser = re.compile(
            r'([\w.+]+)\s*'
            r'\(#?([^,]+),\s*([\w ]+),\s*([\w :]+)\)\s*'
            r'\[PyPy [^\]]+\]?')

        name = "PyPy"
        match = pypy_sys_version_parser.match(sys_version)
        if match is None:
            raise ValueError("failed to parse PyPy sys.version: %s" %
                             repr(sys_version))
        version, buildno, builddate, buildtime = match.groups()
        compiler = ""

    else:
        # CPython
        cpython_sys_version_parser = re.compile(
            r'([\w.+]+)\s*'  # "version<space>"
            r'(?:experimental free-threading build\s+)?' # "free-threading-build<space>"
            r'\(#?([^,]+)'  # "(#buildno"
            r'(?:,\s*([\w ]*)'  # ", builddate"
            r'(?:,\s*([\w :]*))?)?\)\s*'  # ", buildtime)<space>"
            r'\[([^\]]+)\]?', re.ASCII)  # "[compiler]"
        match = cpython_sys_version_parser.match(sys_version)
        if match is None:
            raise ValueError(
                'failed to parse CPython sys.version: %s' %
                repr(sys_version))
        version, buildno, builddate, buildtime, compiler = \
              match.groups()
        name = 'CPython'
        if builddate is None:
            builddate = ''
        elif buildtime:
            builddate = builddate + ' ' + buildtime

    if hasattr(sys, '_git'):
        _, branch, revision = sys._git
    elif hasattr(sys, '_mercurial'):
        _, branch, revision = sys._mercurial
    else:
        branch = ''
        revision = ''

    # Add the patchlevel version if missing
    l = version.split('.')
    if len(l) == 2:
        l.append('0')
        version = '.'.join(l)

    # Build and cache the result
    result = (name, version, branch, revision, buildno, builddate, compiler)
    _sys_version_cache[sys_version] = result
    return result

def python_implementation():

    """ Returns a string identifying the Python implementation.

        Currently, the following implementations are identified:
          'CPython' (C implementation of Python),
          'Jython' (Java implementation of Python),
          'PyPy' (Python implementation of Python).

    """
    return _sys_version()[0]

def python_version():

    """ Returns the Python version as string 'major.minor.patchlevel'

        Note that unlike the Python sys.version, the returned value
        will always include the patchlevel (it defaults to 0).

    """
    return _sys_version()[1]

def python_version_tuple():

    """ Returns the Python version as tuple (major, minor, patchlevel)
        of strings.

        Note that unlike the Python sys.version, the returned value
        will always include the patchlevel (it defaults to 0).

    """
    return tuple(_sys_version()[1].split('.'))

def python_branch():

    """ Returns a string identifying the Python implementation
        branch.

        For CPython this is the SCM branch from which the
        Python binary was built.

        If not available, an empty string is returned.

    """

    return _sys_version()[2]

def python_revision():

    """ Returns a string identifying the Python implementation
        revision.

        For CPython this is the SCM revision from which the
        Python binary was built.

        If not available, an empty string is returned.

    """
    return _sys_version()[3]

def python_build():

    """ Returns a tuple (buildno, builddate) stating the Python
        build number and date as strings.

    """
    return _sys_version()[4:6]

def python_compiler():

    """ Returns a string identifying the compiler used for compiling
        Python.

    """
    return _sys_version()[6]

### The Opus Magnum of platform strings :-)

_platform_cache = {}

def platform(aliased=False, terse=False):

    """ Returns a single string identifying the underlying platform
        with as much useful information as possible (but no more :).

        The output is intended to be human readable rather than
        machine parseable. It may look different on different
        platforms and this is intended.

        If "aliased" is true, the function will use aliases for
        various platforms that report system names which differ from
        their common names, e.g. SunOS will be reported as
        Solaris. The system_alias() function is used to implement
        this.

        Setting terse to true causes the function to return only the
        absolute minimum information needed to identify the platform.

    """
    result = _platform_cache.get((aliased, terse), None)
    if result is not None:
        return result

    # Get uname information and then apply platform specific cosmetics
    # to it...
    system, node, release, version, machine, processor = uname()
    if machine == processor:
        processor = ''
    if aliased:
        system, release, version = system_alias(system, release, version)

    if system == 'Darwin':
        # macOS and iOS both report as a "Darwin" kernel
        if sys.platform == "ios":
            system, release, _, _ = ios_ver()
        else:
            macos_release = mac_ver()[0]
            if macos_release:
                system = 'macOS'
                release = macos_release

    if system == 'Windows':
        # MS platforms
        rel, vers, csd, ptype = win32_ver(version)
        if terse:
            platform = _platform(system, release)
        else:
            platform = _platform(system, release, version, csd)

    elif system == 'Linux':
        # check for libc vs. glibc
        libcname, libcversion = libc_ver()
        platform = _platform(system, release, machine, processor,
                             'with',
                             libcname+libcversion)
    elif system == 'Java':
        # Java platforms
        r, v, vminfo, (os_name, os_version, os_arch) = java_ver()
        if terse or not os_name:
            platform = _platform(system, release, version)
        else:
            platform = _platform(system, release, version,
                                 'on',
                                 os_name, os_version, os_arch)

    else:
        # Generic handler
        if terse:
            platform = _platform(system, release)
        else:
            bits, linkage = architecture(sys.executable)
            platform = _platform(system, release, machine,
                                 processor, bits, linkage)

    _platform_cache[(aliased, terse)] = platform
    return platform

### freedesktop.org os-release standard
# https://www.freedesktop.org/software/systemd/man/os-release.html

# /etc takes precedence over /usr/lib
_os_release_candidates = ("/etc/os-release", "/usr/lib/os-release")
_os_release_cache = None


def _parse_os_release(lines):
    # These fields are mandatory fields with well-known defaults
    # in practice all Linux distributions override NAME, ID, and PRETTY_NAME.
    info = {
        "NAME": "Linux",
        "ID": "linux",
        "PRETTY_NAME": "Linux",
    }

    # NAME=value with optional quotes (' or "). The regular expression is less
    # strict than shell lexer, but that's ok.
    os_release_line = re.compile(
        "^(?P<name>[a-zA-Z0-9_]+)=(?P<quote>[\"\']?)(?P<value>.*)(?P=quote)$"
    )
    # unescape five special characters mentioned in the standard
    os_release_unescape = re.compile(r"\\([\\\$\"\'`])")

    for line in lines:
        mo = os_release_line.match(line)
        if mo is not None:
            info[mo.group('name')] = os_release_unescape.sub(
                r"\1", mo.group('value')
            )

    return info


def freedesktop_os_release():
    """Return operation system identification from freedesktop.org os-release
    """
    global _os_release_cache

    if _os_release_cache is None:
        errno = None
        for candidate in _os_release_candidates:
            try:
                with open(candidate, encoding="utf-8") as f:
                    _os_release_cache = _parse_os_release(f)
                break
            except OSError as e:
                errno = e.errno
        else:
            raise OSError(
                errno,
                f"Unable to read files {', '.join(_os_release_candidates)}"
            )

    return _os_release_cache.copy()


### Command line interface

if __name__ == '__main__':
    # Default is to print the aliased verbose platform string
    terse = ('terse' in sys.argv or '--terse' in sys.argv)
    aliased = (not 'nonaliased' in sys.argv and not '--nonaliased' in sys.argv)
    print(platform(aliased, terse))
    sys.exit(0)
```
