## Supplementary software v0.2.1 for "Virtual control arms for paediatric myopia trials: external validation of axial-elongation models": plistlib.py

```
r"""plistlib.py -- a tool to generate and parse MacOSX .plist files.

The property list (.plist) file format is a simple XML pickle supporting
basic object types, like dictionaries, lists, numbers and strings.
Usually the top level object is a dictionary.

To write out a plist file, use the dump(value, file)
function. 'value' is the top level object, 'file' is
a (writable) file object.

To parse a plist from a file, use the load(file) function,
with a (readable) file object as the only argument. It
returns the top level object (again, usually a dictionary).

To work with plist data in bytes objects, you can use loads()
and dumps().

Values can be strings, integers, floats, booleans, tuples, lists,
dictionaries (but only with string keys), Data, bytes, bytearray, or
datetime.datetime objects.

Generate Plist example:

    import datetime
    import plistlib

    pl = dict(
        aString = "Doodah",
        aList = ["A", "B", 12, 32.1, [1, 2, 3]],
        aFloat = 0.1,
        anInt = 728,
        aDict = dict(
            anotherString = "<hello & hi there!>",
            aThirdString = "M\xe4ssig, Ma\xdf",
            aTrueValue = True,
            aFalseValue = False,
        ),
        someData = b"<binary gunk>",
        someMoreData = b"<lots of binary gunk>" * 10,
        aDate = datetime.datetime.now()
    )
    print(plistlib.dumps(pl).decode())

Parse Plist example:

    import plistlib

    plist = b'''<plist version="1.0">
    <dict>
        <key>foo</key>
        <string>bar</string>
    </dict>
    </plist>'''
    pl = plistlib.loads(plist)
    print(pl["foo"])
"""
__all__ = [
    "InvalidFileException", "FMT_XML", "FMT_BINARY", "load", "dump", "loads", "dumps", "UID"
]

import binascii
import codecs
import datetime
import enum
from io import BytesIO
import itertools
import os
import re
import struct
from xml.parsers.expat import ParserCreate


PlistFormat = enum.Enum('PlistFormat', 'FMT_XML FMT_BINARY', module=__name__)
globals().update(PlistFormat.__members__)


class UID:
    def __init__(self, data):
        if not isinstance(data, int):
            raise TypeError("data must be an int")
        if data >= 1 << 64:
            raise ValueError("UIDs cannot be >= 2**64")
        if data < 0:
            raise ValueError("UIDs must be positive")
        self.data = data

    def __index__(self):
        return self.data

    def __repr__(self):
        return "%s(%s)" % (self.__class__.__name__, repr(self.data))

    def __reduce__(self):
        return self.__class__, (self.data,)

    def __eq__(self, other):
        if not isinstance(other, UID):
            return NotImplemented
        return self.data == other.data

    def __hash__(self):
        return hash(self.data)

#
# XML support
#


# XML 'header'
PLISTHEADER = b"""\
<?xml version="1.0" encoding="UTF-8"?>
<!DOCTYPE plist PUBLIC "-//Apple//DTD PLIST 1.0//EN" "http://www.apple.com/DTDs/PropertyList-1.0.dtd">
"""


# Regex to find any control chars, except for \t \n and \r
_controlCharPat = re.compile(
    r"[\x00\x01\x02\x03\x04\x05\x06\x07\x08\x0b\x0c\x0e\x0f"
    r"\x10\x11\x12\x13\x14\x15\x16\x17\x18\x19\x1a\x1b\x1c\x1d\x1e\x1f]")

def _encode_base64(s, maxlinelength=76):
    # copied from base64.encodebytes(), with added maxlinelength argument
    maxbinsize = (maxlinelength//4)*3
    pieces = []
    for i in range(0, len(s), maxbinsize):
        chunk = s[i : i + maxbinsize]
        pieces.append(binascii.b2a_base64(chunk))
    return b''.join(pieces)

def _decode_base64(s):
    if isinstance(s, str):
        return binascii.a2b_base64(s.encode("utf-8"))

    else:
        return binascii.a2b_base64(s)

# Contents should conform to a subset of ISO 8601
# (in particular, YYYY '-' MM '-' DD 'T' HH ':' MM ':' SS 'Z'.  Smaller units
# may be omitted with #  a loss of precision)
_dateParser = re.compile(r"(?P<year>\d\d\d\d)(?:-(?P<month>\d\d)(?:-(?P<day>\d\d)(?:T(?P<hour>\d\d)(?::(?P<minute>\d\d)(?::(?P<second>\d\d))?)?)?)?)?Z", re.ASCII)


def _date_from_string(s, aware_datetime):
    order = ('year', 'month', 'day', 'hour', 'minute', 'second')
    gd = _dateParser.match(s).groupdict()
    lst = []
    for key in order:
        val = gd[key]
        if val is None:
            break
        lst.append(int(val))
    if aware_datetime:
        return datetime.datetime(*lst, tzinfo=datetime.UTC)
    return datetime.datetime(*lst)


def _date_to_string(d, aware_datetime):
    if aware_datetime:
        d = d.astimezone(datetime.UTC)
    return '%04d-%02d-%02dT%02d:%02d:%02dZ' % (
        d.year, d.month, d.day,
        d.hour, d.minute, d.second
    )

def _escape(text):
    m = _controlCharPat.search(text)
    if m is not None:
        raise ValueError("strings can't contain control characters; "
                         "use bytes instead")
    text = text.replace("\r\n", "\n")       # convert DOS line endings
    text = text.replace("\r", "\n")         # convert Mac line endings
    text = text.replace("&", "&amp;")       # escape '&'
    text = text.replace("<", "&lt;")        # escape '<'
    text = text.replace(">", "&gt;")        # escape '>'
    return text

class _PlistParser:
    def __init__(self, dict_type, aware_datetime=False):
        self.stack = []
        self.current_key = None
        self.root = None
        self._dict_type = dict_type
        self._aware_datetime = aware_datetime

    def parse(self, fileobj):
        self.parser = ParserCreate()
        self.parser.StartElementHandler = self.handle_begin_element
        self.parser.EndElementHandler = self.handle_end_element
        self.parser.CharacterDataHandler = self.handle_data
        self.parser.EntityDeclHandler = self.handle_entity_decl
        self.parser.ParseFile(fileobj)
        return self.root

    def handle_entity_decl(self, entity_name, is_parameter_entity, value, base, system_id, public_id, notation_name):
        # Reject plist files with entity declarations to avoid XML vulnerabilities in expat.
        # Regular plist files don't contain those declarations, and Apple's plutil tool does not
        # accept them either.
        raise InvalidFileException("XML entity declarations are not supported in plist files")

    def handle_begin_element(self, element, attrs):
        self.data = []
        handler = getattr(self, "begin_" + element, None)
        if handler is not None:
            handler(attrs)

    def handle_end_element(self, element):
        handler = getattr(self, "end_" + element, None)
        if handler is not None:
            handler()

    def handle_data(self, data):
        self.data.append(data)

    def add_object(self, value):
        if self.current_key is not None:
            if not isinstance(self.stack[-1], dict):
                raise ValueError("unexpected element at line %d" %
                                 self.parser.CurrentLineNumber)
            self.stack[-1][self.current_key] = value
            self.current_key = None
        elif not self.stack:
            # this is the root object
            self.root = value
        else:
            if not isinstance(self.stack[-1], list):
                raise ValueError("unexpected element at line %d" %
                                 self.parser.CurrentLineNumber)
            self.stack[-1].append(value)

    def get_data(self):
        data = ''.join(self.data)
        self.data = []
        return data

    # element handlers

    def begin_dict(self, attrs):
        d = self._dict_type()
        self.add_object(d)
        self.stack.append(d)

    def end_dict(self):
        if self.current_key:
            raise ValueError("missing value for key '%s' at line %d" %
                             (self.current_key,self.parser.CurrentLineNumber))
        self.stack.pop()

    def end_key(self):
        if self.current_key or not isinstance(self.stack[-1], dict):
            raise ValueError("unexpected key at line %d" %
                             self.parser.CurrentLineNumber)
        self.current_key = self.get_data()

    def begin_array(self, attrs):
        a = []
        self.add_object(a)
        self.stack.append(a)

    def end_array(self):
        self.stack.pop()

    def end_true(self):
        self.add_object(True)

    def end_false(self):
        self.add_object(False)

    def end_integer(self):
        raw = self.get_data()
        if raw.startswith('0x') or raw.startswith('0X'):
            self.add_object(int(raw, 16))
        else:
            self.add_object(int(raw))

    def end_real(self):
        self.add_object(float(self.get_data()))

    def end_string(self):
        self.add_object(self.get_data())

    def end_data(self):
        self.add_object(_decode_base64(self.get_data()))

    def end_date(self):
        self.add_object(_date_from_string(self.get_data(),
                                          aware_datetime=self._aware_datetime))


class _DumbXMLWriter:
    def __init__(self, file, indent_level=0, indent="\t"):
        self.file = file
        self.stack = []
        self._indent_level = indent_level
        self.indent = indent

    def begin_element(self, element):
        self.stack.append(element)
        self.writeln("<%s>" % element)
        self._indent_level += 1

    def end_element(self, element):
        assert self._indent_level > 0
        assert self.stack.pop() == element
        self._indent_level -= 1
        self.writeln("</%s>" % element)

    def simple_element(self, element, value=None):
        if value is not None:
            value = _escape(value)
            self.writeln("<%s>%s</%s>" % (element, value, element))

        else:
            self.writeln("<%s/>" % element)

    def writeln(self, line):
        if line:
            # plist has fixed encoding of utf-8

            # XXX: is this test needed?
            if isinstance(line, str):
                line = line.encode('utf-8')
            self.file.write(self._indent_level * self.indent)
            self.file.write(line)
        self.file.write(b'\n')


class _PlistWriter(_DumbXMLWriter):
    def __init__(
            self, file, indent_level=0, indent=b"\t", writeHeader=1,
            sort_keys=True, skipkeys=False, aware_datetime=False):

        if writeHeader:
            file.write(PLISTHEADER)
        _DumbXMLWriter.__init__(self, file, indent_level, indent)
        self._sort_keys = sort_keys
        self._skipkeys = skipkeys
        self._aware_datetime = aware_datetime

    def write(self, value):
        self.writeln("<plist version=\"1.0\">")
        self.write_value(value)
        self.writeln("</plist>")

    def write_value(self, value):
        if isinstance(value, str):
            self.simple_element("string", value)

        elif value is True:
            self.simple_element("true")

        elif value is False:
            self.simple_element("false")

        elif isinstance(value, int):
            if -1 << 63 <= value < 1 << 64:
                self.simple_element("integer", "%d" % value)
            else:
                raise OverflowError(value)

        elif isinstance(value, float):
            self.simple_element("real", repr(value))

        elif isinstance(value, dict):
            self.write_dict(value)

        elif isinstance(value, (bytes, bytearray)):
            self.write_bytes(value)

        elif isinstance(value, datetime.datetime):
            self.simple_element("date",
                                _date_to_string(value, self._aware_datetime))

        elif isinstance(value, (tuple, list)):
            self.write_array(value)

        else:
            raise TypeError("unsupported type: %s" % type(value))

    def write_bytes(self, data):
        self.begin_element("data")
        self._indent_level -= 1
        maxlinelength = max(
            16,
            76 - len(self.indent.replace(b"\t", b" " * 8) * self._indent_level))

        for line in _encode_base64(data, maxlinelength).split(b"\n"):
            if line:
                self.writeln(line)
        self._indent_level += 1
        self.end_element("data")

    def write_dict(self, d):
        if d:
            self.begin_element("dict")
            if self._sort_keys:
                items = sorted(d.items())
            else:
                items = d.items()

            for key, value in items:
                if not isinstance(key, str):
                    if self._skipkeys:
                        continue
                    raise TypeError("keys must be strings")
                self.simple_element("key", key)
                self.write_value(value)
            self.end_element("dict")

        else:
            self.simple_element("dict")

    def write_array(self, array):
        if array:
            self.begin_element("array")
            for value in array:
                self.write_value(value)
            self.end_element("array")

        else:
            self.simple_element("array")


def _is_fmt_xml(header):
    prefixes = (b'<?xml', b'<plist')

    for pfx in prefixes:
        if header.startswith(pfx):
            return True

    # Also check for alternative XML encodings, this is slightly
    # overkill because the Apple tools (and plistlib) will not
    # generate files with these encodings.
    for bom, encoding in (
                (codecs.BOM_UTF8, "utf-8"),
                (codecs.BOM_UTF16_BE, "utf-16-be"),
                (codecs.BOM_UTF16_LE, "utf-16-le"),
                # expat does not support utf-32
                #(codecs.BOM_UTF32_BE, "utf-32-be"),
                #(codecs.BOM_UTF32_LE, "utf-32-le"),
            ):
        if not header.startswith(bom):
            continue

        for start in prefixes:
            prefix = bom + start.decode('ascii').encode(encoding)
            if header[:len(prefix)] == prefix:
                return True

    return False

#
# Binary Plist
#


class InvalidFileException (ValueError):
    def __init__(self, message="Invalid file"):
        ValueError.__init__(self, message)

_BINARY_FORMAT = {1: 'B', 2: 'H', 4: 'L', 8: 'Q'}

_undefined = object()

class _BinaryPlistParser:
    """
    Read or write a binary plist file, following the description of the binary
    format.  Raise InvalidFileException in case of error, otherwise return the
    root object.

    see also: http://opensource.apple.com/source/CF/CF-744.18/CFBinaryPList.c
    """
    def __init__(self, dict_type, aware_datetime=False):
        self._dict_type = dict_type
        self._aware_datime = aware_datetime

    def parse(self, fp):
        try:
            # The basic file format:
            # HEADER
            # object...
            # refid->offset...
            # TRAILER
            self._fp = fp
            self._fp.seek(-32, os.SEEK_END)
            trailer = self._fp.read(32)
            if len(trailer) != 32:
                raise InvalidFileException()
            (
                offset_size, self._ref_size, num_objects, top_object,
                offset_table_offset
            ) = struct.unpack('>6xBBQQQ', trailer)
            self._fp.seek(offset_table_offset)
            self._object_offsets = self._read_ints(num_objects, offset_size)
            self._objects = [_undefined] * num_objects
            return self._read_object(top_object)

        except (OSError, IndexError, struct.error, OverflowError,
                ValueError):
            raise InvalidFileException()

    def _get_size(self, tokenL):
        """ return the size of the next object."""
        if tokenL == 0xF:
            m = self._fp.read(1)[0] & 0x3
            s = 1 << m
            f = '>' + _BINARY_FORMAT[s]
            return struct.unpack(f, self._fp.read(s))[0]

        return tokenL

    def _read_ints(self, n, size):
        data = self._fp.read(size * n)
        if size in _BINARY_FORMAT:
            return struct.unpack(f'>{n}{_BINARY_FORMAT[size]}', data)
        else:
            if not size or len(data) != size * n:
                raise InvalidFileException()
            return tuple(int.from_bytes(data[i: i + size], 'big')
                         for i in range(0, size * n, size))

    def _read_refs(self, n):
        return self._read_ints(n, self._ref_size)

    def _read_object(self, ref):
        """
        read the object by reference.

        May recursively read sub-objects (content of an array/dict/set)
        """
        result = self._objects[ref]
        if result is not _undefined:
            return result

        offset = self._object_offsets[ref]
        self._fp.seek(offset)
        token = self._fp.read(1)[0]
        tokenH, tokenL = token & 0xF0, token & 0x0F

        if token == 0x00:
            result = None

        elif token == 0x08:
            result = False

        elif token == 0x09:
            result = True

        # The referenced source code also mentions URL (0x0c, 0x0d) and
        # UUID (0x0e), but neither can be generated using the Cocoa libraries.

        elif token == 0x0f:
            result = b''

        elif tokenH == 0x10:  # int
            result = int.from_bytes(self._fp.read(1 << tokenL),
                                    'big', signed=tokenL >= 3)

        elif token == 0x22: # real
            result = struct.unpack('>f', self._fp.read(4))[0]

        elif token == 0x23: # real
            result = struct.unpack('>d', self._fp.read(8))[0]

        elif token == 0x33:  # date
            f = struct.unpack('>d', self._fp.read(8))[0]
            # timestamp 0 of binary plists corresponds to 1/1/2001
            # (year of Mac OS X 10.0), instead of 1/1/1970.
            if self._aware_datime:
                epoch = datetime.datetime(2001, 1, 1, tzinfo=datetime.UTC)
            else:
                epoch = datetime.datetime(2001, 1, 1)
            result = epoch + datetime.timedelta(seconds=f)

        elif tokenH == 0x40:  # data
            s = self._get_size(tokenL)
            result = self._fp.read(s)
            if len(result) != s:
                raise InvalidFileException()

        elif tokenH == 0x50:  # ascii string
            s = self._get_size(tokenL)
            data = self._fp.read(s)
            if len(data) != s:
                raise InvalidFileException()
            result = data.decode('ascii')

        elif tokenH == 0x60:  # unicode string
            s = self._get_size(tokenL) * 2
            data = self._fp.read(s)
            if len(data) != s:
                raise InvalidFileException()
            result = data.decode('utf-16be')

        elif tokenH == 0x80:  # UID
            # used by Key-Archiver plist files
            result = UID(int.from_bytes(self._fp.read(1 + tokenL), 'big'))

        elif tokenH == 0xA0:  # array
            s = self._get_size(tokenL)
            obj_refs = self._read_refs(s)
            result = []
            self._objects[ref] = result
            for x in obj_refs:
                result.append(self._read_object(x))

        # tokenH == 0xB0 is documented as 'ordset', but is not actually
        # implemented in the Apple reference code.

        # tokenH == 0xC0 is documented as 'set', but sets cannot be used in
        # plists.

        elif tokenH == 0xD0:  # dict
            s = self._get_size(tokenL)
            key_refs = self._read_refs(s)
            obj_refs = self._read_refs(s)
            result = self._dict_type()
            self._objects[ref] = result
            try:
                for k, o in zip(key_refs, obj_refs):
                    result[self._read_object(k)] = self._read_object(o)
            except TypeError:
                raise InvalidFileException()
        else:
            raise InvalidFileException()

        self._objects[ref] = result
        return result

def _count_to_size(count):
    if count < 1 << 8:
        return 1

    elif count < 1 << 16:
        return 2

    elif count < 1 << 32:
        return 4

    else:
        return 8

_scalars = (str, int, float, datetime.datetime, bytes)

class _BinaryPlistWriter (object):
    def __init__(self, fp, sort_keys, skipkeys, aware_datetime=False):
        self._fp = fp
        self._sort_keys = sort_keys
        self._skipkeys = skipkeys
        self._aware_datetime = aware_datetime

    def write(self, value):

        # Flattened object list:
        self._objlist = []

        # Mappings from object->objectid
        # First dict has (type(object), object) as the key,
        # second dict is used when object is not hashable and
        # has id(object) as the key.
        self._objtable = {}
        self._objidtable = {}

        # Create list of all objects in the plist
        self._flatten(value)

        # Size of object references in serialized containers
        # depends on the number of objects in the plist.
        num_objects = len(self._objlist)
        self._object_offsets = [0]*num_objects
        self._ref_size = _count_to_size(num_objects)

        self._ref_format = _BINARY_FORMAT[self._ref_size]

        # Write file header
        self._fp.write(b'bplist00')

        # Write object list
        for obj in self._objlist:
            self._write_object(obj)

        # Write refnum->object offset table
        top_object = self._getrefnum(value)
        offset_table_offset = self._fp.tell()
        offset_size = _count_to_size(offset_table_offset)
        offset_format = '>' + _BINARY_FORMAT[offset_size] * num_objects
        self._fp.write(struct.pack(offset_format, *self._object_offsets))

        # Write trailer
        sort_version = 0
        trailer = (
            sort_version, offset_size, self._ref_size, num_objects,
            top_object, offset_table_offset
        )
        self._fp.write(struct.pack('>5xBBBQQQ', *trailer))

    def _flatten(self, value):
        # First check if the object is in the object table, not used for
        # containers to ensure that two subcontainers with the same contents
        # will be serialized as distinct values.
        if isinstance(value, _scalars):
            if (type(value), value) in self._objtable:
                return

        elif id(value) in self._objidtable:
            return

        # Add to objectreference map
        refnum = len(self._objlist)
        self._objlist.append(value)
        if isinstance(value, _scalars):
            self._objtable[(type(value), value)] = refnum
        else:
            self._objidtable[id(value)] = refnum

        # And finally recurse into containers
        if isinstance(value, dict):
            keys = []
            values = []
            items = value.items()
            if self._sort_keys:
                items = sorted(items)

            for k, v in items:
                if not isinstance(k, str):
                    if self._skipkeys:
                        continue
                    raise TypeError("keys must be strings")
                keys.append(k)
                values.append(v)

            for o in itertools.chain(keys, values):
                self._flatten(o)

        elif isinstance(value, (list, tuple)):
            for o in value:
                self._flatten(o)

    def _getrefnum(self, value):
        if isinstance(value, _scalars):
            return self._objtable[(type(value), value)]
        else:
            return self._objidtable[id(value)]

    def _write_size(self, token, size):
        if size < 15:
            self._fp.write(struct.pack('>B', token | size))

        elif size < 1 << 8:
            self._fp.write(struct.pack('>BBB', token | 0xF, 0x10, size))

        elif size < 1 << 16:
            self._fp.write(struct.pack('>BBH', token | 0xF, 0x11, size))

        elif size < 1 << 32:
            self._fp.write(struct.pack('>BBL', token | 0xF, 0x12, size))

        else:
            self._fp.write(struct.pack('>BBQ', token | 0xF, 0x13, size))

    def _write_object(self, value):
        ref = self._getrefnum(value)
        self._object_offsets[ref] = self._fp.tell()
        if value is None:
            self._fp.write(b'\x00')

        elif value is False:
            self._fp.write(b'\x08')

        elif value is True:
            self._fp.write(b'\x09')

        elif isinstance(value, int):
            if value < 0:
                try:
                    self._fp.write(struct.pack('>Bq', 0x13, value))
                except struct.error:
                    raise OverflowError(value) from None
            elif value < 1 << 8:
                self._fp.write(struct.pack('>BB', 0x10, value))
            elif value < 1 << 16:
                self._fp.write(struct.pack('>BH', 0x11, value))
            elif value < 1 << 32:
                self._fp.write(struct.pack('>BL', 0x12, value))
            elif value < 1 << 63:
                self._fp.write(struct.pack('>BQ', 0x13, value))
            elif value < 1 << 64:
                self._fp.write(b'\x14' + value.to_bytes(16, 'big', signed=True))
            else:
                raise OverflowError(value)

        elif isinstance(value, float):
            self._fp.write(struct.pack('>Bd', 0x23, value))

        elif isinstance(value, datetime.datetime):
            if self._aware_datetime:
                dt = value.astimezone(datetime.UTC)
                offset = dt - datetime.datetime(2001, 1, 1, tzinfo=datetime.UTC)
                f = offset.total_seconds()
            else:
                f = (value - datetime.datetime(2001, 1, 1)).total_seconds()
            self._fp.write(struct.pack('>Bd', 0x33, f))

        elif isinstance(value, (bytes, bytearray)):
            self._write_size(0x40, len(value))
            self._fp.write(value)

        elif isinstance(value, str):
            try:
                t = value.encode('ascii')
                self._write_size(0x50, len(value))
            except UnicodeEncodeError:
                t = value.encode('utf-16be')
                self._write_size(0x60, len(t) // 2)

            self._fp.write(t)

        elif isinstance(value, UID):
            if value.data < 0:
                raise ValueError("UIDs must be positive")
            elif value.data < 1 << 8:
                self._fp.write(struct.pack('>BB', 0x80, value))
            elif value.data < 1 << 16:
                self._fp.write(struct.pack('>BH', 0x81, value))
            elif value.data < 1 << 32:
                self._fp.write(struct.pack('>BL', 0x83, value))
            elif value.data < 1 << 64:
                self._fp.write(struct.pack('>BQ', 0x87, value))
            else:
                raise OverflowError(value)

        elif isinstance(value, (list, tuple)):
            refs = [self._getrefnum(o) for o in value]
            s = len(refs)
            self._write_size(0xA0, s)
            self._fp.write(struct.pack('>' + self._ref_format * s, *refs))

        elif isinstance(value, dict):
            keyRefs, valRefs = [], []

            if self._sort_keys:
                rootItems = sorted(value.items())
            else:
                rootItems = value.items()

            for k, v in rootItems:
                if not isinstance(k, str):
                    if self._skipkeys:
                        continue
                    raise TypeError("keys must be strings")
                keyRefs.append(self._getrefnum(k))
                valRefs.append(self._getrefnum(v))

            s = len(keyRefs)
            self._write_size(0xD0, s)
            self._fp.write(struct.pack('>' + self._ref_format * s, *keyRefs))
            self._fp.write(struct.pack('>' + self._ref_format * s, *valRefs))

        else:
            raise TypeError(value)


def _is_fmt_binary(header):
    return header[:8] == b'bplist00'


#
# Generic bits
#

_FORMATS={
    FMT_XML: dict(
        detect=_is_fmt_xml,
        parser=_PlistParser,
        writer=_PlistWriter,
    ),
    FMT_BINARY: dict(
        detect=_is_fmt_binary,
        parser=_BinaryPlistParser,
        writer=_BinaryPlistWriter,
    )
}


def load(fp, *, fmt=None, dict_type=dict, aware_datetime=False):
    """Read a .plist file. 'fp' should be a readable and binary file object.
    Return the unpacked root object (which usually is a dictionary).
    """
    if fmt is None:
        header = fp.read(32)
        fp.seek(0)
        for info in _FORMATS.values():
            if info['detect'](header):
                P = info['parser']
                break

        else:
            raise InvalidFileException()

    else:
        P = _FORMATS[fmt]['parser']

    p = P(dict_type=dict_type, aware_datetime=aware_datetime)
    return p.parse(fp)


def loads(value, *, fmt=None, dict_type=dict, aware_datetime=False):
    """Read a .plist file from a bytes object.
    Return the unpacked root object (which usually is a dictionary).
    """
    if isinstance(value, str):
        if fmt == FMT_BINARY:
            raise TypeError("value must be bytes-like object when fmt is "
                            "FMT_BINARY")
        value = value.encode()
    fp = BytesIO(value)
    return load(fp, fmt=fmt, dict_type=dict_type, aware_datetime=aware_datetime)


def dump(value, fp, *, fmt=FMT_XML, sort_keys=True, skipkeys=False,
         aware_datetime=False):
    """Write 'value' to a .plist file. 'fp' should be a writable,
    binary file object.
    """
    if fmt not in _FORMATS:
        raise ValueError("Unsupported format: %r"%(fmt,))

    writer = _FORMATS[fmt]["writer"](fp, sort_keys=sort_keys, skipkeys=skipkeys,
                                     aware_datetime=aware_datetime)
    writer.write(value)


def dumps(value, *, fmt=FMT_XML, skipkeys=False, sort_keys=True,
          aware_datetime=False):
    """Return a bytes object with the contents for a .plist file.
    """
    fp = BytesIO()
    dump(value, fp, fmt=fmt, skipkeys=skipkeys, sort_keys=sort_keys,
         aware_datetime=aware_datetime)
    return fp.getvalue()
```
