## Supplementary software v0.2.1 for "Virtual control arms for paediatric myopia trials: external validation of axial-elongation models": poplib.py

```
"""A POP3 client class.

Based on the J. Myers POP3 draft, Jan. 96
"""

# Author: David Ascher <david_ascher@brown.edu>
#         [heavily stealing from nntplib.py]
# Updated: Piers Lauder <piers@cs.su.oz.au> [Jul '97]
# String method conversion and test jig improvements by ESR, February 2001.
# Added the POP3_SSL class. Methods loosely based on IMAP_SSL. Hector Urtubia <urtubia@mrbook.org> Aug 2003

# Example (see the test function at the end of this file)

# Imports

import errno
import re
import socket
import sys

try:
    import ssl
    HAVE_SSL = True
except ImportError:
    HAVE_SSL = False

__all__ = ["POP3","error_proto"]

# Exception raised when an error or invalid response is received:

class error_proto(Exception): pass

# Standard Port
POP3_PORT = 110

# POP SSL PORT
POP3_SSL_PORT = 995

# Line terminators (we always output CRLF, but accept any of CRLF, LFCR, LF)
CR = b'\r'
LF = b'\n'
CRLF = CR+LF

# maximal line length when calling readline(). This is to prevent
# reading arbitrary length lines. RFC 1939 limits POP3 line length to
# 512 characters, including CRLF. We have selected 2048 just to be on
# the safe side.
_MAXLINE = 2048


class POP3:

    """This class supports both the minimal and optional command sets.
    Arguments can be strings or integers (where appropriate)
    (e.g.: retr(1) and retr('1') both work equally well.

    Minimal Command Set:
            USER name               user(name)
            PASS string             pass_(string)
            STAT                    stat()
            LIST [msg]              list(msg = None)
            RETR msg                retr(msg)
            DELE msg                dele(msg)
            NOOP                    noop()
            RSET                    rset()
            QUIT                    quit()

    Optional Commands (some servers support these):
            RPOP name               rpop(name)
            APOP name digest        apop(name, digest)
            TOP msg n               top(msg, n)
            UIDL [msg]              uidl(msg = None)
            CAPA                    capa()
            STLS                    stls()
            UTF8                    utf8()

    Raises one exception: 'error_proto'.

    Instantiate with:
            POP3(hostname, port=110)

    NB:     the POP protocol locks the mailbox from user
            authorization until QUIT, so be sure to get in, suck
            the messages, and quit, each time you access the
            mailbox.

            POP is a line-based protocol, which means large mail
            messages consume lots of python cycles reading them
            line-by-line.

            If it's available on your mail server, use IMAP4
            instead, it doesn't suffer from the two problems
            above.
    """

    encoding = 'UTF-8'

    def __init__(self, host, port=POP3_PORT,
                 timeout=socket._GLOBAL_DEFAULT_TIMEOUT):
        self.host = host
        self.port = port
        self._tls_established = False
        sys.audit("poplib.connect", self, host, port)
        self.sock = self._create_socket(timeout)
        self.file = self.sock.makefile('rb')
        self._debugging = 0
        self.welcome = self._getresp()

    def _create_socket(self, timeout):
        if timeout is not None and not timeout:
            raise ValueError('Non-blocking socket (timeout=0) is not supported')
        return socket.create_connection((self.host, self.port), timeout)

    def _putline(self, line):
        if self._debugging > 1: print('*put*', repr(line))
        sys.audit("poplib.putline", self, line)
        self.sock.sendall(line + CRLF)


    # Internal: send one command to the server (through _putline())

    def _putcmd(self, line):
        if self._debugging: print('*cmd*', repr(line))
        line = bytes(line, self.encoding)
        self._putline(line)


    # Internal: return one line from the server, stripping CRLF.
    # This is where all the CPU time of this module is consumed.
    # Raise error_proto('-ERR EOF') if the connection is closed.

    def _getline(self):
        line = self.file.readline(_MAXLINE + 1)
        if len(line) > _MAXLINE:
            raise error_proto('line too long')

        if self._debugging > 1: print('*get*', repr(line))
        if not line: raise error_proto('-ERR EOF')
        octets = len(line)
        # server can send any combination of CR & LF
        # however, 'readline()' returns lines ending in LF
        # so only possibilities are ...LF, ...CRLF, CR...LF
        if line[-2:] == CRLF:
            return line[:-2], octets
        if line[:1] == CR:
            return line[1:-1], octets
        return line[:-1], octets


    # Internal: get a response from the server.
    # Raise 'error_proto' if the response doesn't start with '+'.

    def _getresp(self):
        resp, o = self._getline()
        if self._debugging > 1: print('*resp*', repr(resp))
        if not resp.startswith(b'+'):
            raise error_proto(resp)
        return resp


    # Internal: get a response plus following text from the server.

    def _getlongresp(self):
        resp = self._getresp()
        list = []; octets = 0
        line, o = self._getline()
        while line != b'.':
            if line.startswith(b'..'):
                o = o-1
                line = line[1:]
            octets = octets + o
            list.append(line)
            line, o = self._getline()
        return resp, list, octets


    # Internal: send a command and get the response

    def _shortcmd(self, line):
        self._putcmd(line)
        return self._getresp()


    # Internal: send a command and get the response plus following text

    def _longcmd(self, line):
        self._putcmd(line)
        return self._getlongresp()


    # These can be useful:

    def getwelcome(self):
        return self.welcome


    def set_debuglevel(self, level):
        self._debugging = level


    # Here are all the POP commands:

    def user(self, user):
        """Send user name, return response

        (should indicate password required).
        """
        return self._shortcmd('USER %s' % user)


    def pass_(self, pswd):
        """Send password, return response

        (response includes message count, mailbox size).

        NB: mailbox is locked by server from here to 'quit()'
        """
        return self._shortcmd('PASS %s' % pswd)


    def stat(self):
        """Get mailbox status.

        Result is tuple of 2 ints (message count, mailbox size)
        """
        retval = self._shortcmd('STAT')
        rets = retval.split()
        if self._debugging: print('*stat*', repr(rets))
        numMessages = int(rets[1])
        sizeMessages = int(rets[2])
        return (numMessages, sizeMessages)


    def list(self, which=None):
        """Request listing, return result.

        Result without a message number argument is in form
        ['response', ['mesg_num octets', ...], octets].

        Result when a message number argument is given is a
        single response: the "scan listing" for that message.
        """
        if which is not None:
            return self._shortcmd('LIST %s' % which)
        return self._longcmd('LIST')


    def retr(self, which):
        """Retrieve whole message number 'which'.

        Result is in form ['response', ['line', ...], octets].
        """
        return self._longcmd('RETR %s' % which)


    def dele(self, which):
        """Delete message number 'which'.

        Result is 'response'.
        """
        return self._shortcmd('DELE %s' % which)


    def noop(self):
        """Does nothing.

        One supposes the response indicates the server is alive.
        """
        return self._shortcmd('NOOP')


    def rset(self):
        """Unmark all messages marked for deletion."""
        return self._shortcmd('RSET')


    def quit(self):
        """Signoff: commit changes on server, unlock mailbox, close connection."""
        resp = self._shortcmd('QUIT')
        self.close()
        return resp

    def close(self):
        """Close the connection without assuming anything about it."""
        try:
            file = self.file
            self.file = None
            if file is not None:
                file.close()
        finally:
            sock = self.sock
            self.sock = None
            if sock is not None:
                try:
                    sock.shutdown(socket.SHUT_RDWR)
                except OSError as exc:
                    # The server might already have closed the connection.
                    # On Windows, this may result in WSAEINVAL (error 10022):
                    # An invalid operation was attempted.
                    if (exc.errno != errno.ENOTCONN
                       and getattr(exc, 'winerror', 0) != 10022):
                        raise
                finally:
                    sock.close()

    #__del__ = quit


    # optional commands:

    def rpop(self, user):
        """Send RPOP command to access the mailbox with an alternate user."""
        return self._shortcmd('RPOP %s' % user)


    timestamp = re.compile(br'\+OK.[^<]*(<.*>)')

    def apop(self, user, password):
        """Authorisation

        - only possible if server has supplied a timestamp in initial greeting.

        Args:
                user     - mailbox user;
                password - mailbox password.

        NB: mailbox is locked by server from here to 'quit()'
        """
        secret = bytes(password, self.encoding)
        m = self.timestamp.match(self.welcome)
        if not m:
            raise error_proto('-ERR APOP not supported by server')
        import hashlib
        digest = m.group(1)+secret
        digest = hashlib.md5(digest).hexdigest()
        return self._shortcmd('APOP %s %s' % (user, digest))


    def top(self, which, howmuch):
        """Retrieve message header of message number 'which'
        and first 'howmuch' lines of message body.

        Result is in form ['response', ['line', ...], octets].
        """
        return self._longcmd('TOP %s %s' % (which, howmuch))


    def uidl(self, which=None):
        """Return message digest (unique id) list.

        If 'which', result contains unique id for that message
        in the form 'response mesgnum uid', otherwise result is
        the list ['response', ['mesgnum uid', ...], octets]
        """
        if which is not None:
            return self._shortcmd('UIDL %s' % which)
        return self._longcmd('UIDL')


    def utf8(self):
        """Try to enter UTF-8 mode (see RFC 6856). Returns server response.
        """
        return self._shortcmd('UTF8')


    def capa(self):
        """Return server capabilities (RFC 2449) as a dictionary
        >>> c=poplib.POP3('localhost')
        >>> c.capa()
        {'IMPLEMENTATION': ['Cyrus', 'POP3', 'server', 'v2.2.12'],
         'TOP': [], 'LOGIN-DELAY': ['0'], 'AUTH-RESP-CODE': [],
         'EXPIRE': ['NEVER'], 'USER': [], 'STLS': [], 'PIPELINING': [],
         'UIDL': [], 'RESP-CODES': []}
        >>>

        Really, according to RFC 2449, the cyrus folks should avoid
        having the implementation split into multiple arguments...
        """
        def _parsecap(line):
            lst = line.decode('ascii').split()
            return lst[0], lst[1:]

        caps = {}
        try:
            resp = self._longcmd('CAPA')
            rawcaps = resp[1]
            for capline in rawcaps:
                capnm, capargs = _parsecap(capline)
                caps[capnm] = capargs
        except error_proto:
            raise error_proto('-ERR CAPA not supported by server')
        return caps


    def stls(self, context=None):
        """Start a TLS session on the active connection as specified in RFC 2595.

                context - a ssl.SSLContext
        """
        if not HAVE_SSL:
            raise error_proto('-ERR TLS support missing')
        if self._tls_established:
            raise error_proto('-ERR TLS session already established')
        caps = self.capa()
        if not 'STLS' in caps:
            raise error_proto('-ERR STLS not supported by server')
        if context is None:
            context = ssl._create_stdlib_context()
        resp = self._shortcmd('STLS')
        self.sock = context.wrap_socket(self.sock,
                                        server_hostname=self.host)
        self.file = self.sock.makefile('rb')
        self._tls_established = True
        return resp


if HAVE_SSL:

    class POP3_SSL(POP3):
        """POP3 client class over SSL connection

        Instantiate with: POP3_SSL(hostname, port=995, context=None)

               hostname - the hostname of the pop3 over ssl server
               port - port number
               context - a ssl.SSLContext

        See the methods of the parent class POP3 for more documentation.
        """

        def __init__(self, host, port=POP3_SSL_PORT,
                     *, timeout=socket._GLOBAL_DEFAULT_TIMEOUT, context=None):
            if context is None:
                context = ssl._create_stdlib_context()
            self.context = context
            POP3.__init__(self, host, port, timeout)

        def _create_socket(self, timeout):
            sock = POP3._create_socket(self, timeout)
            sock = self.context.wrap_socket(sock,
                                            server_hostname=self.host)
            return sock

        def stls(self, context=None):
            """The method unconditionally raises an exception since the
            STLS command doesn't make any sense on an already established
            SSL/TLS session.
            """
            raise error_proto('-ERR TLS session already established')

    __all__.append("POP3_SSL")

if __name__ == "__main__":
    a = POP3(sys.argv[1])
    print(a.getwelcome())
    a.user(sys.argv[2])
    a.pass_(sys.argv[3])
    a.list()
    (numMsgs, totalSize) = a.stat()
    for i in range(1, numMsgs + 1):
        (header, msg, octets) = a.retr(i)
        print("Message %d:" % i)
        for line in msg:
            print('   ' + line)
        print('-----------------------')
    a.quit()
```
