## Supplementary software v0.2.1 for "Virtual control arms for paediatric myopia trials: external validation of axial-elongation models": posixpath.py

```
"""Common operations on Posix pathnames.

Instead of importing this module directly, import os and refer to
this module as os.path.  The "os.path" name is an alias for this
module on Posix systems; on other systems (e.g. Windows),
os.path provides the same operations in a manner specific to that
platform, and is an alias to another module (e.g. ntpath).

Some of this can actually be useful on non-Posix systems too, e.g.
for manipulation of the pathname component of URLs.
"""

# Strings representing various path-related bits and pieces.
# These are primarily for export; internally, they are hardcoded.
# Should be set before imports for resolving cyclic dependency.
curdir = '.'
pardir = '..'
extsep = '.'
sep = '/'
pathsep = ':'
defpath = '/bin:/usr/bin'
altsep = None
devnull = '/dev/null'

import errno
import os
import sys
import stat
import genericpath
from genericpath import *

__all__ = ["normcase","isabs","join","splitdrive","splitroot","split","splitext",
           "basename","dirname","commonprefix","getsize","getmtime",
           "getatime","getctime","islink","exists","lexists","isdir","isfile",
           "ismount", "expanduser","expandvars","normpath","abspath",
           "samefile","sameopenfile","samestat",
           "curdir","pardir","sep","pathsep","defpath","altsep","extsep",
           "devnull","realpath","supports_unicode_filenames","relpath",
           "commonpath", "isjunction","isdevdrive"]


def _get_sep(path):
    if isinstance(path, bytes):
        return b'/'
    else:
        return '/'

# Normalize the case of a pathname.  Trivial in Posix, string.lower on Mac.
# On MS-DOS this may also turn slashes into backslashes; however, other
# normalizations (such as optimizing '../' away) are not allowed
# (another function should be defined to do that).

def normcase(s):
    """Normalize case of pathname.  Has no effect under Posix"""
    return os.fspath(s)


# Return whether a path is absolute.
# Trivial in Posix, harder on the Mac or MS-DOS.

def isabs(s):
    """Test whether a path is absolute"""
    s = os.fspath(s)
    sep = _get_sep(s)
    return s.startswith(sep)


# Join pathnames.
# Ignore the previous parts if a part is absolute.
# Insert a '/' unless the first part is empty or already ends in '/'.

def join(a, *p):
    """Join two or more pathname components, inserting '/' as needed.
    If any component is an absolute path, all previous path components
    will be discarded.  An empty last part will result in a path that
    ends with a separator."""
    a = os.fspath(a)
    sep = _get_sep(a)
    path = a
    try:
        for b in p:
            b = os.fspath(b)
            if b.startswith(sep) or not path:
                path = b
            elif path.endswith(sep):
                path += b
            else:
                path += sep + b
    except (TypeError, AttributeError, BytesWarning):
        genericpath._check_arg_types('join', a, *p)
        raise
    return path


# Split a path in head (everything up to the last '/') and tail (the
# rest).  If the path ends in '/', tail will be empty.  If there is no
# '/' in the path, head  will be empty.
# Trailing '/'es are stripped from head unless it is the root.

def split(p):
    """Split a pathname.  Returns tuple "(head, tail)" where "tail" is
    everything after the final slash.  Either part may be empty."""
    p = os.fspath(p)
    sep = _get_sep(p)
    i = p.rfind(sep) + 1
    head, tail = p[:i], p[i:]
    if head and head != sep*len(head):
        head = head.rstrip(sep)
    return head, tail


# Split a path in root and extension.
# The extension is everything starting at the last dot in the last
# pathname component; the root is everything before that.
# It is always true that root + ext == p.

def splitext(p):
    p = os.fspath(p)
    if isinstance(p, bytes):
        sep = b'/'
        extsep = b'.'
    else:
        sep = '/'
        extsep = '.'
    return genericpath._splitext(p, sep, None, extsep)
splitext.__doc__ = genericpath._splitext.__doc__

# Split a pathname into a drive specification and the rest of the
# path.  Useful on DOS/Windows/NT; on Unix, the drive is always empty.

def splitdrive(p):
    """Split a pathname into drive and path. On Posix, drive is always
    empty."""
    p = os.fspath(p)
    return p[:0], p


try:
    from posix import _path_splitroot_ex as splitroot
except ImportError:
    def splitroot(p):
        """Split a pathname into drive, root and tail.

        The tail contains anything after the root."""
        p = os.fspath(p)
        if isinstance(p, bytes):
            sep = b'/'
            empty = b''
        else:
            sep = '/'
            empty = ''
        if p[:1] != sep:
            # Relative path, e.g.: 'foo'
            return empty, empty, p
        elif p[1:2] != sep or p[2:3] == sep:
            # Absolute path, e.g.: '/foo', '///foo', '////foo', etc.
            return empty, sep, p[1:]
        else:
            # Precisely two leading slashes, e.g.: '//foo'. Implementation defined per POSIX, see
            # https://pubs.opengroup.org/onlinepubs/9699919799/basedefs/V1_chap04.html#tag_04_13
            return empty, p[:2], p[2:]


# Return the tail (basename) part of a path, same as split(path)[1].

def basename(p):
    """Returns the final component of a pathname"""
    p = os.fspath(p)
    sep = _get_sep(p)
    i = p.rfind(sep) + 1
    return p[i:]


# Return the head (dirname) part of a path, same as split(path)[0].

def dirname(p):
    """Returns the directory component of a pathname"""
    p = os.fspath(p)
    sep = _get_sep(p)
    i = p.rfind(sep) + 1
    head = p[:i]
    if head and head != sep*len(head):
        head = head.rstrip(sep)
    return head


# Is a path a mount point?
# (Does this work for all UNIXes?  Is it even guaranteed to work by Posix?)

def ismount(path):
    """Test whether a path is a mount point"""
    try:
        s1 = os.lstat(path)
    except (OSError, ValueError):
        # It doesn't exist -- so not a mount point. :-)
        return False
    else:
        # A symlink can never be a mount point
        if stat.S_ISLNK(s1.st_mode):
            return False

    path = os.fspath(path)
    if isinstance(path, bytes):
        parent = join(path, b'..')
    else:
        parent = join(path, '..')
    try:
        s2 = os.lstat(parent)
    except OSError:
        parent = realpath(parent)
        try:
            s2 = os.lstat(parent)
        except OSError:
            return False

    # path/.. on a different device as path or the same i-node as path
    return s1.st_dev != s2.st_dev or s1.st_ino == s2.st_ino


# Expand paths beginning with '~' or '~user'.
# '~' means $HOME; '~user' means that user's home directory.
# If the path doesn't begin with '~', or if the user or $HOME is unknown,
# the path is returned unchanged (leaving error reporting to whatever
# function is called with the expanded path as argument).
# See also module 'glob' for expansion of *, ? and [...] in pathnames.
# (A function should also be defined to do full *sh-style environment
# variable expansion.)

def expanduser(path):
    """Expand ~ and ~user constructions.  If user or $HOME is unknown,
    do nothing."""
    path = os.fspath(path)
    if isinstance(path, bytes):
        tilde = b'~'
    else:
        tilde = '~'
    if not path.startswith(tilde):
        return path
    sep = _get_sep(path)
    i = path.find(sep, 1)
    if i < 0:
        i = len(path)
    if i == 1:
        if 'HOME' not in os.environ:
            try:
                import pwd
            except ImportError:
                # pwd module unavailable, return path unchanged
                return path
            try:
                userhome = pwd.getpwuid(os.getuid()).pw_dir
            except KeyError:
                # bpo-10496: if the current user identifier doesn't exist in the
                # password database, return the path unchanged
                return path
        else:
            userhome = os.environ['HOME']
    else:
        try:
            import pwd
        except ImportError:
            # pwd module unavailable, return path unchanged
            return path
        name = path[1:i]
        if isinstance(name, bytes):
            name = os.fsdecode(name)
        try:
            pwent = pwd.getpwnam(name)
        except KeyError:
            # bpo-10496: if the user name from the path doesn't exist in the
            # password database, return the path unchanged
            return path
        userhome = pwent.pw_dir
    # if no user home, return the path unchanged on VxWorks
    if userhome is None and sys.platform == "vxworks":
        return path
    if isinstance(path, bytes):
        userhome = os.fsencode(userhome)
    userhome = userhome.rstrip(sep)
    return (userhome + path[i:]) or sep


# Expand paths containing shell variable substitutions.
# This expands the forms $variable and ${variable} only.
# Non-existent variables are left unchanged.

_varprog = None
_varprogb = None

def expandvars(path):
    """Expand shell variables of form $var and ${var}.  Unknown variables
    are left unchanged."""
    path = os.fspath(path)
    global _varprog, _varprogb
    if isinstance(path, bytes):
        if b'$' not in path:
            return path
        if not _varprogb:
            import re
            _varprogb = re.compile(br'\$(\w+|\{[^}]*\})', re.ASCII)
        search = _varprogb.search
        start = b'{'
        end = b'}'
        environ = getattr(os, 'environb', None)
    else:
        if '$' not in path:
            return path
        if not _varprog:
            import re
            _varprog = re.compile(r'\$(\w+|\{[^}]*\})', re.ASCII)
        search = _varprog.search
        start = '{'
        end = '}'
        environ = os.environ
    i = 0
    while True:
        m = search(path, i)
        if not m:
            break
        i, j = m.span(0)
        name = m.group(1)
        if name.startswith(start) and name.endswith(end):
            name = name[1:-1]
        try:
            if environ is None:
                value = os.fsencode(os.environ[os.fsdecode(name)])
            else:
                value = environ[name]
        except KeyError:
            i = j
        else:
            tail = path[j:]
            path = path[:i] + value
            i = len(path)
            path += tail
    return path


# Normalize a path, e.g. A//B, A/./B and A/foo/../B all become A/B.
# It should be understood that this may change the meaning of the path
# if it contains symbolic links!

try:
    from posix import _path_normpath as normpath

except ImportError:
    def normpath(path):
        """Normalize path, eliminating double slashes, etc."""
        path = os.fspath(path)
        if isinstance(path, bytes):
            sep = b'/'
            dot = b'.'
            dotdot = b'..'
        else:
            sep = '/'
            dot = '.'
            dotdot = '..'
        if not path:
            return dot
        _, initial_slashes, path = splitroot(path)
        comps = path.split(sep)
        new_comps = []
        for comp in comps:
            if not comp or comp == dot:
                continue
            if (comp != dotdot or (not initial_slashes and not new_comps) or
                 (new_comps and new_comps[-1] == dotdot)):
                new_comps.append(comp)
            elif new_comps:
                new_comps.pop()
        comps = new_comps
        path = initial_slashes + sep.join(comps)
        return path or dot


def abspath(path):
    """Return an absolute path."""
    path = os.fspath(path)
    if isinstance(path, bytes):
        if not path.startswith(b'/'):
            path = join(os.getcwdb(), path)
    else:
        if not path.startswith('/'):
            path = join(os.getcwd(), path)
    return normpath(path)


# Return a canonical path (i.e. the absolute location of a file on the
# filesystem).

def realpath(filename, *, strict=False):
    """Return the canonical path of the specified filename, eliminating any
symbolic links encountered in the path."""
    filename = os.fspath(filename)
    if isinstance(filename, bytes):
        sep = b'/'
        curdir = b'.'
        pardir = b'..'
        getcwd = os.getcwdb
    else:
        sep = '/'
        curdir = '.'
        pardir = '..'
        getcwd = os.getcwd

    # The stack of unresolved path parts. When popped, a special value of None
    # indicates that a symlink target has been resolved, and that the original
    # symlink path can be retrieved by popping again. The [::-1] slice is a
    # very fast way of spelling list(reversed(...)).
    rest = filename.split(sep)[::-1]

    # Number of unprocessed parts in 'rest'. This can differ from len(rest)
    # later, because 'rest' might contain markers for unresolved symlinks.
    part_count = len(rest)

    # The resolved path, which is absolute throughout this function.
    # Note: getcwd() returns a normalized and symlink-free path.
    path = sep if filename.startswith(sep) else getcwd()

    # Mapping from symlink paths to *fully resolved* symlink targets. If a
    # symlink is encountered but not yet resolved, the value is None. This is
    # used both to detect symlink loops and to speed up repeated traversals of
    # the same links.
    seen = {}

    while part_count:
        name = rest.pop()
        if name is None:
            # resolved symlink target
            seen[rest.pop()] = path
            continue
        part_count -= 1
        if not name or name == curdir:
            # current dir
            continue
        if name == pardir:
            # parent dir
            path = path[:path.rindex(sep)] or sep
            continue
        if path == sep:
            newpath = path + name
        else:
            newpath = path + sep + name
        try:
            st_mode = os.lstat(newpath).st_mode
            if not stat.S_ISLNK(st_mode):
                if strict and part_count and not stat.S_ISDIR(st_mode):
                    raise OSError(errno.ENOTDIR, os.strerror(errno.ENOTDIR),
                                  newpath)
                path = newpath
                continue
            if newpath in seen:
                # Already seen this path
                path = seen[newpath]
                if path is not None:
                    # use cached value
                    continue
                # The symlink is not resolved, so we must have a symlink loop.
                if strict:
                    # Raise OSError(errno.ELOOP)
                    os.stat(newpath)
                path = newpath
                continue
            target = os.readlink(newpath)
        except OSError:
            if strict:
                raise
            path = newpath
            continue
        # Resolve the symbolic link
        seen[newpath] = None # not resolved symlink
        if target.startswith(sep):
            # Symlink target is absolute; reset resolved path.
            path = sep
        # Push the symlink path onto the stack, and signal its specialness by
        # also pushing None. When these entries are popped, we'll record the
        # fully-resolved symlink target in the 'seen' mapping.
        rest.append(newpath)
        rest.append(None)
        # Push the unresolved symlink target parts onto the stack.
        target_parts = target.split(sep)[::-1]
        rest.extend(target_parts)
        part_count += len(target_parts)

    return path


supports_unicode_filenames = (sys.platform == 'darwin')

def relpath(path, start=None):
    """Return a relative version of a path"""

    path = os.fspath(path)
    if not path:
        raise ValueError("no path specified")

    if isinstance(path, bytes):
        curdir = b'.'
        sep = b'/'
        pardir = b'..'
    else:
        curdir = '.'
        sep = '/'
        pardir = '..'

    if start is None:
        start = curdir
    else:
        start = os.fspath(start)

    try:
        start_tail = abspath(start).lstrip(sep)
        path_tail = abspath(path).lstrip(sep)
        start_list = start_tail.split(sep) if start_tail else []
        path_list = path_tail.split(sep) if path_tail else []
        # Work out how much of the filepath is shared by start and path.
        i = len(commonprefix([start_list, path_list]))

        rel_list = [pardir] * (len(start_list)-i) + path_list[i:]
        if not rel_list:
            return curdir
        return sep.join(rel_list)
    except (TypeError, AttributeError, BytesWarning, DeprecationWarning):
        genericpath._check_arg_types('relpath', path, start)
        raise


# Return the longest common sub-path of the sequence of paths given as input.
# The paths are not normalized before comparing them (this is the
# responsibility of the caller). Any trailing separator is stripped from the
# returned path.

def commonpath(paths):
    """Given a sequence of path names, returns the longest common sub-path."""

    paths = tuple(map(os.fspath, paths))

    if not paths:
        raise ValueError('commonpath() arg is an empty sequence')

    if isinstance(paths[0], bytes):
        sep = b'/'
        curdir = b'.'
    else:
        sep = '/'
        curdir = '.'

    try:
        split_paths = [path.split(sep) for path in paths]

        try:
            isabs, = {p.startswith(sep) for p in paths}
        except ValueError:
            raise ValueError("Can't mix absolute and relative paths") from None

        split_paths = [[c for c in s if c and c != curdir] for s in split_paths]
        s1 = min(split_paths)
        s2 = max(split_paths)
        common = s1
        for i, c in enumerate(s1):
            if c != s2[i]:
                common = s1[:i]
                break

        prefix = sep if isabs else sep[:0]
        return prefix + sep.join(common)
    except (TypeError, AttributeError):
        genericpath._check_arg_types('commonpath', *paths)
        raise
```
