## Supplementary software v0.2.1 for "Virtual control arms for paediatric myopia trials: external validation of axial-elongation models": pprint.py

```
#  Author:      Fred L. Drake, Jr.
#               fdrake@acm.org
#
#  This is a simple little module I wrote to make life easier.  I didn't
#  see anything quite like it in the library, though I may have overlooked
#  something.  I wrote this when I was trying to read some heavily nested
#  tuples with fairly non-descriptive content.  This is modeled very much
#  after Lisp/Scheme - style pretty-printing of lists.  If you find it
#  useful, thank small children who sleep at night.

"""Support to pretty-print lists, tuples, & dictionaries recursively.

Very simple, but useful, especially in debugging data structures.

Classes
-------

PrettyPrinter()
    Handle pretty-printing operations onto a stream using a configured
    set of formatting parameters.

Functions
---------

pformat()
    Format a Python object into a pretty-printed representation.

pprint()
    Pretty-print a Python object to a stream [default is sys.stdout].

saferepr()
    Generate a 'standard' repr()-like value, but protect against recursive
    data structures.

"""

import collections as _collections
import dataclasses as _dataclasses
import re
import sys as _sys
import types as _types
from io import StringIO as _StringIO

__all__ = ["pprint","pformat","isreadable","isrecursive","saferepr",
           "PrettyPrinter", "pp"]


def pprint(object, stream=None, indent=1, width=80, depth=None, *,
           compact=False, sort_dicts=True, underscore_numbers=False):
    """Pretty-print a Python object to a stream [default is sys.stdout]."""
    printer = PrettyPrinter(
        stream=stream, indent=indent, width=width, depth=depth,
        compact=compact, sort_dicts=sort_dicts,
        underscore_numbers=underscore_numbers)
    printer.pprint(object)

def pformat(object, indent=1, width=80, depth=None, *,
            compact=False, sort_dicts=True, underscore_numbers=False):
    """Format a Python object into a pretty-printed representation."""
    return PrettyPrinter(indent=indent, width=width, depth=depth,
                         compact=compact, sort_dicts=sort_dicts,
                         underscore_numbers=underscore_numbers).pformat(object)

def pp(object, *args, sort_dicts=False, **kwargs):
    """Pretty-print a Python object"""
    pprint(object, *args, sort_dicts=sort_dicts, **kwargs)

def saferepr(object):
    """Version of repr() which can handle recursive data structures."""
    return PrettyPrinter()._safe_repr(object, {}, None, 0)[0]

def isreadable(object):
    """Determine if saferepr(object) is readable by eval()."""
    return PrettyPrinter()._safe_repr(object, {}, None, 0)[1]

def isrecursive(object):
    """Determine if object requires a recursive representation."""
    return PrettyPrinter()._safe_repr(object, {}, None, 0)[2]

class _safe_key:
    """Helper function for key functions when sorting unorderable objects.

    The wrapped-object will fallback to a Py2.x style comparison for
    unorderable types (sorting first comparing the type name and then by
    the obj ids).  Does not work recursively, so dict.items() must have
    _safe_key applied to both the key and the value.

    """

    __slots__ = ['obj']

    def __init__(self, obj):
        self.obj = obj

    def __lt__(self, other):
        try:
            return self.obj < other.obj
        except TypeError:
            return ((str(type(self.obj)), id(self.obj)) < \
                    (str(type(other.obj)), id(other.obj)))

def _safe_tuple(t):
    "Helper function for comparing 2-tuples"
    return _safe_key(t[0]), _safe_key(t[1])

class PrettyPrinter:
    def __init__(self, indent=1, width=80, depth=None, stream=None, *,
                 compact=False, sort_dicts=True, underscore_numbers=False):
        """Handle pretty printing operations onto a stream using a set of
        configured parameters.

        indent
            Number of spaces to indent for each level of nesting.

        width
            Attempted maximum number of columns in the output.

        depth
            The maximum depth to print out nested structures.

        stream
            The desired output stream.  If omitted (or false), the standard
            output stream available at construction will be used.

        compact
            If true, several items will be combined in one line.

        sort_dicts
            If true, dict keys are sorted.

        underscore_numbers
            If true, digit groups are separated with underscores.

        """
        indent = int(indent)
        width = int(width)
        if indent < 0:
            raise ValueError('indent must be >= 0')
        if depth is not None and depth <= 0:
            raise ValueError('depth must be > 0')
        if not width:
            raise ValueError('width must be != 0')
        self._depth = depth
        self._indent_per_level = indent
        self._width = width
        if stream is not None:
            self._stream = stream
        else:
            self._stream = _sys.stdout
        self._compact = bool(compact)
        self._sort_dicts = sort_dicts
        self._underscore_numbers = underscore_numbers

    def pprint(self, object):
        if self._stream is not None:
            self._format(object, self._stream, 0, 0, {}, 0)
            self._stream.write("\n")

    def pformat(self, object):
        sio = _StringIO()
        self._format(object, sio, 0, 0, {}, 0)
        return sio.getvalue()

    def isrecursive(self, object):
        return self.format(object, {}, 0, 0)[2]

    def isreadable(self, object):
        s, readable, recursive = self.format(object, {}, 0, 0)
        return readable and not recursive

    def _format(self, object, stream, indent, allowance, context, level):
        objid = id(object)
        if objid in context:
            stream.write(_recursion(object))
            self._recursive = True
            self._readable = False
            return
        rep = self._repr(object, context, level)
        max_width = self._width - indent - allowance
        if len(rep) > max_width:
            p = self._dispatch.get(type(object).__repr__, None)
            if p is not None:
                context[objid] = 1
                p(self, object, stream, indent, allowance, context, level + 1)
                del context[objid]
                return
            elif (_dataclasses.is_dataclass(object) and
                  not isinstance(object, type) and
                  object.__dataclass_params__.repr and
                  # Check dataclass has generated repr method.
                  hasattr(object.__repr__, "__wrapped__") and
                  "__create_fn__" in object.__repr__.__wrapped__.__qualname__):
                context[objid] = 1
                self._pprint_dataclass(object, stream, indent, allowance, context, level + 1)
                del context[objid]
                return
        stream.write(rep)

    def _pprint_dataclass(self, object, stream, indent, allowance, context, level):
        cls_name = object.__class__.__name__
        indent += len(cls_name) + 1
        items = [(f.name, getattr(object, f.name)) for f in _dataclasses.fields(object) if f.repr]
        stream.write(cls_name + '(')
        self._format_namespace_items(items, stream, indent, allowance, context, level)
        stream.write(')')

    _dispatch = {}

    def _pprint_dict(self, object, stream, indent, allowance, context, level):
        write = stream.write
        write('{')
        if self._indent_per_level > 1:
            write((self._indent_per_level - 1) * ' ')
        length = len(object)
        if length:
            if self._sort_dicts:
                items = sorted(object.items(), key=_safe_tuple)
            else:
                items = object.items()
            self._format_dict_items(items, stream, indent, allowance + 1,
                                    context, level)
        write('}')

    _dispatch[dict.__repr__] = _pprint_dict

    def _pprint_ordered_dict(self, object, stream, indent, allowance, context, level):
        if not len(object):
            stream.write(repr(object))
            return
        cls = object.__class__
        stream.write(cls.__name__ + '(')
        self._format(list(object.items()), stream,
                     indent + len(cls.__name__) + 1, allowance + 1,
                     context, level)
        stream.write(')')

    _dispatch[_collections.OrderedDict.__repr__] = _pprint_ordered_dict

    def _pprint_list(self, object, stream, indent, allowance, context, level):
        stream.write('[')
        self._format_items(object, stream, indent, allowance + 1,
                           context, level)
        stream.write(']')

    _dispatch[list.__repr__] = _pprint_list

    def _pprint_tuple(self, object, stream, indent, allowance, context, level):
        stream.write('(')
        endchar = ',)' if len(object) == 1 else ')'
        self._format_items(object, stream, indent, allowance + len(endchar),
                           context, level)
        stream.write(endchar)

    _dispatch[tuple.__repr__] = _pprint_tuple

    def _pprint_set(self, object, stream, indent, allowance, context, level):
        if not len(object):
            stream.write(repr(object))
            return
        typ = object.__class__
        if typ is set:
            stream.write('{')
            endchar = '}'
        else:
            stream.write(typ.__name__ + '({')
            endchar = '})'
            indent += len(typ.__name__) + 1
        object = sorted(object, key=_safe_key)
        self._format_items(object, stream, indent, allowance + len(endchar),
                           context, level)
        stream.write(endchar)

    _dispatch[set.__repr__] = _pprint_set
    _dispatch[frozenset.__repr__] = _pprint_set

    def _pprint_str(self, object, stream, indent, allowance, context, level):
        write = stream.write
        if not len(object):
            write(repr(object))
            return
        chunks = []
        lines = object.splitlines(True)
        if level == 1:
            indent += 1
            allowance += 1
        max_width1 = max_width = self._width - indent
        for i, line in enumerate(lines):
            rep = repr(line)
            if i == len(lines) - 1:
                max_width1 -= allowance
            if len(rep) <= max_width1:
                chunks.append(rep)
            else:
                # A list of alternating (non-space, space) strings
                parts = re.findall(r'\S*\s*', line)
                assert parts
                assert not parts[-1]
                parts.pop()  # drop empty last part
                max_width2 = max_width
                current = ''
                for j, part in enumerate(parts):
                    candidate = current + part
                    if j == len(parts) - 1 and i == len(lines) - 1:
                        max_width2 -= allowance
                    if len(repr(candidate)) > max_width2:
                        if current:
                            chunks.append(repr(current))
                        current = part
                    else:
                        current = candidate
                if current:
                    chunks.append(repr(current))
        if len(chunks) == 1:
            write(rep)
            return
        if level == 1:
            write('(')
        for i, rep in enumerate(chunks):
            if i > 0:
                write('\n' + ' '*indent)
            write(rep)
        if level == 1:
            write(')')

    _dispatch[str.__repr__] = _pprint_str

    def _pprint_bytes(self, object, stream, indent, allowance, context, level):
        write = stream.write
        if len(object) <= 4:
            write(repr(object))
            return
        parens = level == 1
        if parens:
            indent += 1
            allowance += 1
            write('(')
        delim = ''
        for rep in _wrap_bytes_repr(object, self._width - indent, allowance):
            write(delim)
            write(rep)
            if not delim:
                delim = '\n' + ' '*indent
        if parens:
            write(')')

    _dispatch[bytes.__repr__] = _pprint_bytes

    def _pprint_bytearray(self, object, stream, indent, allowance, context, level):
        write = stream.write
        write('bytearray(')
        self._pprint_bytes(bytes(object), stream, indent + 10,
                           allowance + 1, context, level + 1)
        write(')')

    _dispatch[bytearray.__repr__] = _pprint_bytearray

    def _pprint_mappingproxy(self, object, stream, indent, allowance, context, level):
        stream.write('mappingproxy(')
        self._format(object.copy(), stream, indent + 13, allowance + 1,
                     context, level)
        stream.write(')')

    _dispatch[_types.MappingProxyType.__repr__] = _pprint_mappingproxy

    def _pprint_simplenamespace(self, object, stream, indent, allowance, context, level):
        if type(object) is _types.SimpleNamespace:
            # The SimpleNamespace repr is "namespace" instead of the class
            # name, so we do the same here. For subclasses; use the class name.
            cls_name = 'namespace'
        else:
            cls_name = object.__class__.__name__
        indent += len(cls_name) + 1
        items = object.__dict__.items()
        stream.write(cls_name + '(')
        self._format_namespace_items(items, stream, indent, allowance, context, level)
        stream.write(')')

    _dispatch[_types.SimpleNamespace.__repr__] = _pprint_simplenamespace

    def _format_dict_items(self, items, stream, indent, allowance, context,
                           level):
        write = stream.write
        indent += self._indent_per_level
        delimnl = ',\n' + ' ' * indent
        last_index = len(items) - 1
        for i, (key, ent) in enumerate(items):
            last = i == last_index
            rep = self._repr(key, context, level)
            write(rep)
            write(': ')
            self._format(ent, stream, indent + len(rep) + 2,
                         allowance if last else 1,
                         context, level)
            if not last:
                write(delimnl)

    def _format_namespace_items(self, items, stream, indent, allowance, context, level):
        write = stream.write
        delimnl = ',\n' + ' ' * indent
        last_index = len(items) - 1
        for i, (key, ent) in enumerate(items):
            last = i == last_index
            write(key)
            write('=')
            if id(ent) in context:
                # Special-case representation of recursion to match standard
                # recursive dataclass repr.
                write("...")
            else:
                self._format(ent, stream, indent + len(key) + 1,
                             allowance if last else 1,
                             context, level)
            if not last:
                write(delimnl)

    def _format_items(self, items, stream, indent, allowance, context, level):
        write = stream.write
        indent += self._indent_per_level
        if self._indent_per_level > 1:
            write((self._indent_per_level - 1) * ' ')
        delimnl = ',\n' + ' ' * indent
        delim = ''
        width = max_width = self._width - indent + 1
        it = iter(items)
        try:
            next_ent = next(it)
        except StopIteration:
            return
        last = False
        while not last:
            ent = next_ent
            try:
                next_ent = next(it)
            except StopIteration:
                last = True
                max_width -= allowance
                width -= allowance
            if self._compact:
                rep = self._repr(ent, context, level)
                w = len(rep) + 2
                if width < w:
                    width = max_width
                    if delim:
                        delim = delimnl
                if width >= w:
                    width -= w
                    write(delim)
                    delim = ', '
                    write(rep)
                    continue
            write(delim)
            delim = delimnl
            self._format(ent, stream, indent,
                         allowance if last else 1,
                         context, level)

    def _repr(self, object, context, level):
        repr, readable, recursive = self.format(object, context.copy(),
                                                self._depth, level)
        if not readable:
            self._readable = False
        if recursive:
            self._recursive = True
        return repr

    def format(self, object, context, maxlevels, level):
        """Format object for a specific context, returning a string
        and flags indicating whether the representation is 'readable'
        and whether the object represents a recursive construct.
        """
        return self._safe_repr(object, context, maxlevels, level)

    def _pprint_default_dict(self, object, stream, indent, allowance, context, level):
        if not len(object):
            stream.write(repr(object))
            return
        rdf = self._repr(object.default_factory, context, level)
        cls = object.__class__
        indent += len(cls.__name__) + 1
        stream.write('%s(%s,\n%s' % (cls.__name__, rdf, ' ' * indent))
        self._pprint_dict(object, stream, indent, allowance + 1, context, level)
        stream.write(')')

    _dispatch[_collections.defaultdict.__repr__] = _pprint_default_dict

    def _pprint_counter(self, object, stream, indent, allowance, context, level):
        if not len(object):
            stream.write(repr(object))
            return
        cls = object.__class__
        stream.write(cls.__name__ + '({')
        if self._indent_per_level > 1:
            stream.write((self._indent_per_level - 1) * ' ')
        items = object.most_common()
        self._format_dict_items(items, stream,
                                indent + len(cls.__name__) + 1, allowance + 2,
                                context, level)
        stream.write('})')

    _dispatch[_collections.Counter.__repr__] = _pprint_counter

    def _pprint_chain_map(self, object, stream, indent, allowance, context, level):
        if not len(object.maps):
            stream.write(repr(object))
            return
        cls = object.__class__
        stream.write(cls.__name__ + '(')
        indent += len(cls.__name__) + 1
        for i, m in enumerate(object.maps):
            if i == len(object.maps) - 1:
                self._format(m, stream, indent, allowance + 1, context, level)
                stream.write(')')
            else:
                self._format(m, stream, indent, 1, context, level)
                stream.write(',\n' + ' ' * indent)

    _dispatch[_collections.ChainMap.__repr__] = _pprint_chain_map

    def _pprint_deque(self, object, stream, indent, allowance, context, level):
        if not len(object):
            stream.write(repr(object))
            return
        cls = object.__class__
        stream.write(cls.__name__ + '(')
        indent += len(cls.__name__) + 1
        stream.write('[')
        if object.maxlen is None:
            self._format_items(object, stream, indent, allowance + 2,
                               context, level)
            stream.write('])')
        else:
            self._format_items(object, stream, indent, 2,
                               context, level)
            rml = self._repr(object.maxlen, context, level)
            stream.write('],\n%smaxlen=%s)' % (' ' * indent, rml))

    _dispatch[_collections.deque.__repr__] = _pprint_deque

    def _pprint_user_dict(self, object, stream, indent, allowance, context, level):
        self._format(object.data, stream, indent, allowance, context, level - 1)

    _dispatch[_collections.UserDict.__repr__] = _pprint_user_dict

    def _pprint_user_list(self, object, stream, indent, allowance, context, level):
        self._format(object.data, stream, indent, allowance, context, level - 1)

    _dispatch[_collections.UserList.__repr__] = _pprint_user_list

    def _pprint_user_string(self, object, stream, indent, allowance, context, level):
        self._format(object.data, stream, indent, allowance, context, level - 1)

    _dispatch[_collections.UserString.__repr__] = _pprint_user_string

    def _safe_repr(self, object, context, maxlevels, level):
        # Return triple (repr_string, isreadable, isrecursive).
        typ = type(object)
        if typ in _builtin_scalars:
            return repr(object), True, False

        r = getattr(typ, "__repr__", None)

        if issubclass(typ, int) and r is int.__repr__:
            if self._underscore_numbers:
                return f"{object:_d}", True, False
            else:
                return repr(object), True, False

        if issubclass(typ, dict) and r is dict.__repr__:
            if not object:
                return "{}", True, False
            objid = id(object)
            if maxlevels and level >= maxlevels:
                return "{...}", False, objid in context
            if objid in context:
                return _recursion(object), False, True
            context[objid] = 1
            readable = True
            recursive = False
            components = []
            append = components.append
            level += 1
            if self._sort_dicts:
                items = sorted(object.items(), key=_safe_tuple)
            else:
                items = object.items()
            for k, v in items:
                krepr, kreadable, krecur = self.format(
                    k, context, maxlevels, level)
                vrepr, vreadable, vrecur = self.format(
                    v, context, maxlevels, level)
                append("%s: %s" % (krepr, vrepr))
                readable = readable and kreadable and vreadable
                if krecur or vrecur:
                    recursive = True
            del context[objid]
            return "{%s}" % ", ".join(components), readable, recursive

        if (issubclass(typ, list) and r is list.__repr__) or \
           (issubclass(typ, tuple) and r is tuple.__repr__):
            if issubclass(typ, list):
                if not object:
                    return "[]", True, False
                format = "[%s]"
            elif len(object) == 1:
                format = "(%s,)"
            else:
                if not object:
                    return "()", True, False
                format = "(%s)"
            objid = id(object)
            if maxlevels and level >= maxlevels:
                return format % "...", False, objid in context
            if objid in context:
                return _recursion(object), False, True
            context[objid] = 1
            readable = True
            recursive = False
            components = []
            append = components.append
            level += 1
            for o in object:
                orepr, oreadable, orecur = self.format(
                    o, context, maxlevels, level)
                append(orepr)
                if not oreadable:
                    readable = False
                if orecur:
                    recursive = True
            del context[objid]
            return format % ", ".join(components), readable, recursive

        rep = repr(object)
        return rep, (rep and not rep.startswith('<')), False

_builtin_scalars = frozenset({str, bytes, bytearray, float, complex,
                              bool, type(None)})

def _recursion(object):
    return ("<Recursion on %s with id=%s>"
            % (type(object).__name__, id(object)))


def _wrap_bytes_repr(object, width, allowance):
    current = b''
    last = len(object) // 4 * 4
    for i in range(0, len(object), 4):
        part = object[i: i+4]
        candidate = current + part
        if i == last:
            width -= allowance
        if len(repr(candidate)) > width:
            if current:
                yield repr(current)
            current = part
        else:
            current = candidate
    if current:
        yield repr(current)
```
