## Supplementary software v0.2.1 for "Virtual control arms for paediatric myopia trials: external validation of axial-elongation models": profile.py

```
#! /usr/bin/env python3
#
# Class for profiling python code. rev 1.0  6/2/94
#
# Written by James Roskind
# Based on prior profile module by Sjoerd Mullender...
#   which was hacked somewhat by: Guido van Rossum

"""Class for profiling Python code."""

# Copyright Disney Enterprises, Inc.  All Rights Reserved.
# Licensed to PSF under a Contributor Agreement
#
# Licensed under the Apache License, Version 2.0 (the "License");
# you may not use this file except in compliance with the License.
# You may obtain a copy of the License at
#
# http://www.apache.org/licenses/LICENSE-2.0
#
# Unless required by applicable law or agreed to in writing, software
# distributed under the License is distributed on an "AS IS" BASIS,
# WITHOUT WARRANTIES OR CONDITIONS OF ANY KIND,
# either express or implied.  See the License for the specific language
# governing permissions and limitations under the License.


import importlib.machinery
import io
import sys
import time
import marshal

__all__ = ["run", "runctx", "Profile"]

# Sample timer for use with
#i_count = 0
#def integer_timer():
#       global i_count
#       i_count = i_count + 1
#       return i_count
#itimes = integer_timer # replace with C coded timer returning integers

class _Utils:
    """Support class for utility functions which are shared by
    profile.py and cProfile.py modules.
    Not supposed to be used directly.
    """

    def __init__(self, profiler):
        self.profiler = profiler

    def run(self, statement, filename, sort):
        prof = self.profiler()
        try:
            prof.run(statement)
        except SystemExit:
            pass
        finally:
            self._show(prof, filename, sort)

    def runctx(self, statement, globals, locals, filename, sort):
        prof = self.profiler()
        try:
            prof.runctx(statement, globals, locals)
        except SystemExit:
            pass
        finally:
            self._show(prof, filename, sort)

    def _show(self, prof, filename, sort):
        if filename is not None:
            prof.dump_stats(filename)
        else:
            prof.print_stats(sort)


#**************************************************************************
# The following are the static member functions for the profiler class
# Note that an instance of Profile() is *not* needed to call them.
#**************************************************************************

def run(statement, filename=None, sort=-1):
    """Run statement under profiler optionally saving results in filename

    This function takes a single argument that can be passed to the
    "exec" statement, and an optional file name.  In all cases this
    routine attempts to "exec" its first argument and gather profiling
    statistics from the execution. If no file name is present, then this
    function automatically prints a simple profiling report, sorted by the
    standard name string (file/line/function-name) that is presented in
    each line.
    """
    return _Utils(Profile).run(statement, filename, sort)

def runctx(statement, globals, locals, filename=None, sort=-1):
    """Run statement under profiler, supplying your own globals and locals,
    optionally saving results in filename.

    statement and filename have the same semantics as profile.run
    """
    return _Utils(Profile).runctx(statement, globals, locals, filename, sort)


class Profile:
    """Profiler class.

    self.cur is always a tuple.  Each such tuple corresponds to a stack
    frame that is currently active (self.cur[-2]).  The following are the
    definitions of its members.  We use this external "parallel stack" to
    avoid contaminating the program that we are profiling. (old profiler
    used to write into the frames local dictionary!!) Derived classes
    can change the definition of some entries, as long as they leave
    [-2:] intact (frame and previous tuple).  In case an internal error is
    detected, the -3 element is used as the function name.

    [ 0] = Time that needs to be charged to the parent frame's function.
           It is used so that a function call will not have to access the
           timing data for the parent frame.
    [ 1] = Total time spent in this frame's function, excluding time in
           subfunctions (this latter is tallied in cur[2]).
    [ 2] = Total time spent in subfunctions, excluding time executing the
           frame's function (this latter is tallied in cur[1]).
    [-3] = Name of the function that corresponds to this frame.
    [-2] = Actual frame that we correspond to (used to sync exception handling).
    [-1] = Our parent 6-tuple (corresponds to frame.f_back).

    Timing data for each function is stored as a 5-tuple in the dictionary
    self.timings[].  The index is always the name stored in self.cur[-3].
    The following are the definitions of the members:

    [0] = The number of times this function was called, not counting direct
          or indirect recursion,
    [1] = Number of times this function appears on the stack, minus one
    [2] = Total time spent internal to this function
    [3] = Cumulative time that this function was present on the stack.  In
          non-recursive functions, this is the total execution time from start
          to finish of each invocation of a function, including time spent in
          all subfunctions.
    [4] = A dictionary indicating for each function name, the number of times
          it was called by us.
    """

    bias = 0  # calibration constant

    def __init__(self, timer=None, bias=None):
        self.timings = {}
        self.cur = None
        self.cmd = ""
        self.c_func_name = ""

        if bias is None:
            bias = self.bias
        self.bias = bias     # Materialize in local dict for lookup speed.

        if not timer:
            self.timer = self.get_time = time.process_time
            self.dispatcher = self.trace_dispatch_i
        else:
            self.timer = timer
            t = self.timer() # test out timer function
            try:
                length = len(t)
            except TypeError:
                self.get_time = timer
                self.dispatcher = self.trace_dispatch_i
            else:
                if length == 2:
                    self.dispatcher = self.trace_dispatch
                else:
                    self.dispatcher = self.trace_dispatch_l
                # This get_time() implementation needs to be defined
                # here to capture the passed-in timer in the parameter
                # list (for performance).  Note that we can't assume
                # the timer() result contains two values in all
                # cases.
                def get_time_timer(timer=timer, sum=sum):
                    return sum(timer())
                self.get_time = get_time_timer
        self.t = self.get_time()
        self.simulate_call('profiler')

    # Heavily optimized dispatch routine for time.process_time() timer

    def trace_dispatch(self, frame, event, arg):
        timer = self.timer
        t = timer()
        t = t[0] + t[1] - self.t - self.bias

        if event == "c_call":
            self.c_func_name = arg.__name__

        if self.dispatch[event](self, frame,t):
            t = timer()
            self.t = t[0] + t[1]
        else:
            r = timer()
            self.t = r[0] + r[1] - t # put back unrecorded delta

    # Dispatch routine for best timer program (return = scalar, fastest if
    # an integer but float works too -- and time.process_time() relies on that).

    def trace_dispatch_i(self, frame, event, arg):
        timer = self.timer
        t = timer() - self.t - self.bias

        if event == "c_call":
            self.c_func_name = arg.__name__

        if self.dispatch[event](self, frame, t):
            self.t = timer()
        else:
            self.t = timer() - t  # put back unrecorded delta

    # Dispatch routine for macintosh (timer returns time in ticks of
    # 1/60th second)

    def trace_dispatch_mac(self, frame, event, arg):
        timer = self.timer
        t = timer()/60.0 - self.t - self.bias

        if event == "c_call":
            self.c_func_name = arg.__name__

        if self.dispatch[event](self, frame, t):
            self.t = timer()/60.0
        else:
            self.t = timer()/60.0 - t  # put back unrecorded delta

    # SLOW generic dispatch routine for timer returning lists of numbers

    def trace_dispatch_l(self, frame, event, arg):
        get_time = self.get_time
        t = get_time() - self.t - self.bias

        if event == "c_call":
            self.c_func_name = arg.__name__

        if self.dispatch[event](self, frame, t):
            self.t = get_time()
        else:
            self.t = get_time() - t # put back unrecorded delta

    # In the event handlers, the first 3 elements of self.cur are unpacked
    # into vrbls w/ 3-letter names.  The last two characters are meant to be
    # mnemonic:
    #     _pt  self.cur[0] "parent time"   time to be charged to parent frame
    #     _it  self.cur[1] "internal time" time spent directly in the function
    #     _et  self.cur[2] "external time" time spent in subfunctions

    def trace_dispatch_exception(self, frame, t):
        rpt, rit, ret, rfn, rframe, rcur = self.cur
        if (rframe is not frame) and rcur:
            return self.trace_dispatch_return(rframe, t)
        self.cur = rpt, rit+t, ret, rfn, rframe, rcur
        return 1


    def trace_dispatch_call(self, frame, t):
        if self.cur and frame.f_back is not self.cur[-2]:
            rpt, rit, ret, rfn, rframe, rcur = self.cur
            if not isinstance(rframe, Profile.fake_frame):
                assert rframe.f_back is frame.f_back, ("Bad call", rfn,
                                                       rframe, rframe.f_back,
                                                       frame, frame.f_back)
                self.trace_dispatch_return(rframe, 0)
                assert (self.cur is None or \
                        frame.f_back is self.cur[-2]), ("Bad call",
                                                        self.cur[-3])
        fcode = frame.f_code
        fn = (fcode.co_filename, fcode.co_firstlineno, fcode.co_name)
        self.cur = (t, 0, 0, fn, frame, self.cur)
        timings = self.timings
        if fn in timings:
            cc, ns, tt, ct, callers = timings[fn]
            timings[fn] = cc, ns + 1, tt, ct, callers
        else:
            timings[fn] = 0, 0, 0, 0, {}
        return 1

    def trace_dispatch_c_call (self, frame, t):
        fn = ("", 0, self.c_func_name)
        self.cur = (t, 0, 0, fn, frame, self.cur)
        timings = self.timings
        if fn in timings:
            cc, ns, tt, ct, callers = timings[fn]
            timings[fn] = cc, ns+1, tt, ct, callers
        else:
            timings[fn] = 0, 0, 0, 0, {}
        return 1

    def trace_dispatch_return(self, frame, t):
        if frame is not self.cur[-2]:
            assert frame is self.cur[-2].f_back, ("Bad return", self.cur[-3])
            self.trace_dispatch_return(self.cur[-2], 0)

        # Prefix "r" means part of the Returning or exiting frame.
        # Prefix "p" means part of the Previous or Parent or older frame.

        rpt, rit, ret, rfn, frame, rcur = self.cur
        rit = rit + t
        frame_total = rit + ret

        ppt, pit, pet, pfn, pframe, pcur = rcur
        self.cur = ppt, pit + rpt, pet + frame_total, pfn, pframe, pcur

        timings = self.timings
        cc, ns, tt, ct, callers = timings[rfn]
        if not ns:
            # This is the only occurrence of the function on the stack.
            # Else this is a (directly or indirectly) recursive call, and
            # its cumulative time will get updated when the topmost call to
            # it returns.
            ct = ct + frame_total
            cc = cc + 1

        if pfn in callers:
            callers[pfn] = callers[pfn] + 1  # hack: gather more
            # stats such as the amount of time added to ct courtesy
            # of this specific call, and the contribution to cc
            # courtesy of this call.
        else:
            callers[pfn] = 1

        timings[rfn] = cc, ns - 1, tt + rit, ct, callers

        return 1


    dispatch = {
        "call": trace_dispatch_call,
        "exception": trace_dispatch_exception,
        "return": trace_dispatch_return,
        "c_call": trace_dispatch_c_call,
        "c_exception": trace_dispatch_return,  # the C function returned
        "c_return": trace_dispatch_return,
        }


    # The next few functions play with self.cmd. By carefully preloading
    # our parallel stack, we can force the profiled result to include
    # an arbitrary string as the name of the calling function.
    # We use self.cmd as that string, and the resulting stats look
    # very nice :-).

    def set_cmd(self, cmd):
        if self.cur[-1]: return   # already set
        self.cmd = cmd
        self.simulate_call(cmd)

    class fake_code:
        def __init__(self, filename, line, name):
            self.co_filename = filename
            self.co_line = line
            self.co_name = name
            self.co_firstlineno = 0

        def __repr__(self):
            return repr((self.co_filename, self.co_line, self.co_name))

    class fake_frame:
        def __init__(self, code, prior):
            self.f_code = code
            self.f_back = prior

    def simulate_call(self, name):
        code = self.fake_code('profile', 0, name)
        if self.cur:
            pframe = self.cur[-2]
        else:
            pframe = None
        frame = self.fake_frame(code, pframe)
        self.dispatch['call'](self, frame, 0)

    # collect stats from pending stack, including getting final
    # timings for self.cmd frame.

    def simulate_cmd_complete(self):
        get_time = self.get_time
        t = get_time() - self.t
        while self.cur[-1]:
            # We *can* cause assertion errors here if
            # dispatch_trace_return checks for a frame match!
            self.dispatch['return'](self, self.cur[-2], t)
            t = 0
        self.t = get_time() - t


    def print_stats(self, sort=-1):
        import pstats
        if not isinstance(sort, tuple):
            sort = (sort,)
        pstats.Stats(self).strip_dirs().sort_stats(*sort).print_stats()

    def dump_stats(self, file):
        with open(file, 'wb') as f:
            self.create_stats()
            marshal.dump(self.stats, f)

    def create_stats(self):
        self.simulate_cmd_complete()
        self.snapshot_stats()

    def snapshot_stats(self):
        self.stats = {}
        for func, (cc, ns, tt, ct, callers) in self.timings.items():
            callers = callers.copy()
            nc = 0
            for callcnt in callers.values():
                nc += callcnt
            self.stats[func] = cc, nc, tt, ct, callers


    # The following two methods can be called by clients to use
    # a profiler to profile a statement, given as a string.

    def run(self, cmd):
        import __main__
        dict = __main__.__dict__
        return self.runctx(cmd, dict, dict)

    def runctx(self, cmd, globals, locals):
        self.set_cmd(cmd)
        sys.setprofile(self.dispatcher)
        try:
            exec(cmd, globals, locals)
        finally:
            sys.setprofile(None)
        return self

    # This method is more useful to profile a single function call.
    def runcall(self, func, /, *args, **kw):
        self.set_cmd(repr(func))
        sys.setprofile(self.dispatcher)
        try:
            return func(*args, **kw)
        finally:
            sys.setprofile(None)


    #******************************************************************
    # The following calculates the overhead for using a profiler.  The
    # problem is that it takes a fair amount of time for the profiler
    # to stop the stopwatch (from the time it receives an event).
    # Similarly, there is a delay from the time that the profiler
    # re-starts the stopwatch before the user's code really gets to
    # continue.  The following code tries to measure the difference on
    # a per-event basis.
    #
    # Note that this difference is only significant if there are a lot of
    # events, and relatively little user code per event.  For example,
    # code with small functions will typically benefit from having the
    # profiler calibrated for the current platform.  This *could* be
    # done on the fly during init() time, but it is not worth the
    # effort.  Also note that if too large a value specified, then
    # execution time on some functions will actually appear as a
    # negative number.  It is *normal* for some functions (with very
    # low call counts) to have such negative stats, even if the
    # calibration figure is "correct."
    #
    # One alternative to profile-time calibration adjustments (i.e.,
    # adding in the magic little delta during each event) is to track
    # more carefully the number of events (and cumulatively, the number
    # of events during sub functions) that are seen.  If this were
    # done, then the arithmetic could be done after the fact (i.e., at
    # display time).  Currently, we track only call/return events.
    # These values can be deduced by examining the callees and callers
    # vectors for each functions.  Hence we *can* almost correct the
    # internal time figure at print time (note that we currently don't
    # track exception event processing counts).  Unfortunately, there
    # is currently no similar information for cumulative sub-function
    # time.  It would not be hard to "get all this info" at profiler
    # time.  Specifically, we would have to extend the tuples to keep
    # counts of this in each frame, and then extend the defs of timing
    # tuples to include the significant two figures. I'm a bit fearful
    # that this additional feature will slow the heavily optimized
    # event/time ratio (i.e., the profiler would run slower, fur a very
    # low "value added" feature.)
    #**************************************************************

    def calibrate(self, m, verbose=0):
        if self.__class__ is not Profile:
            raise TypeError("Subclasses must override .calibrate().")

        saved_bias = self.bias
        self.bias = 0
        try:
            return self._calibrate_inner(m, verbose)
        finally:
            self.bias = saved_bias

    def _calibrate_inner(self, m, verbose):
        get_time = self.get_time

        # Set up a test case to be run with and without profiling.  Include
        # lots of calls, because we're trying to quantify stopwatch overhead.
        # Do not raise any exceptions, though, because we want to know
        # exactly how many profile events are generated (one call event, +
        # one return event, per Python-level call).

        def f1(n):
            for i in range(n):
                x = 1

        def f(m, f1=f1):
            for i in range(m):
                f1(100)

        f(m)    # warm up the cache

        # elapsed_noprofile <- time f(m) takes without profiling.
        t0 = get_time()
        f(m)
        t1 = get_time()
        elapsed_noprofile = t1 - t0
        if verbose:
            print("elapsed time without profiling =", elapsed_noprofile)

        # elapsed_profile <- time f(m) takes with profiling.  The difference
        # is profiling overhead, only some of which the profiler subtracts
        # out on its own.
        p = Profile()
        t0 = get_time()
        p.runctx('f(m)', globals(), locals())
        t1 = get_time()
        elapsed_profile = t1 - t0
        if verbose:
            print("elapsed time with profiling =", elapsed_profile)

        # reported_time <- "CPU seconds" the profiler charged to f and f1.
        total_calls = 0.0
        reported_time = 0.0
        for (filename, line, funcname), (cc, ns, tt, ct, callers) in \
                p.timings.items():
            if funcname in ("f", "f1"):
                total_calls += cc
                reported_time += tt

        if verbose:
            print("'CPU seconds' profiler reported =", reported_time)
            print("total # calls =", total_calls)
        if total_calls != m + 1:
            raise ValueError("internal error: total calls = %d" % total_calls)

        # reported_time - elapsed_noprofile = overhead the profiler wasn't
        # able to measure.  Divide by twice the number of calls (since there
        # are two profiler events per call in this test) to get the hidden
        # overhead per event.
        mean = (reported_time - elapsed_noprofile) / 2.0 / total_calls
        if verbose:
            print("mean stopwatch overhead per profile event =", mean)
        return mean

#****************************************************************************

def main():
    import os
    from optparse import OptionParser

    usage = "profile.py [-o output_file_path] [-s sort] [-m module | scriptfile] [arg] ..."
    parser = OptionParser(usage=usage)
    parser.allow_interspersed_args = False
    parser.add_option('-o', '--outfile', dest="outfile",
        help="Save stats to <outfile>", default=None)
    parser.add_option('-m', dest="module", action="store_true",
        help="Profile a library module.", default=False)
    parser.add_option('-s', '--sort', dest="sort",
        help="Sort order when printing to stdout, based on pstats.Stats class",
        default=-1)

    if not sys.argv[1:]:
        parser.print_usage()
        sys.exit(2)

    (options, args) = parser.parse_args()
    sys.argv[:] = args

    # The script that we're profiling may chdir, so capture the absolute path
    # to the output file at startup.
    if options.outfile is not None:
        options.outfile = os.path.abspath(options.outfile)

    if len(args) > 0:
        if options.module:
            import runpy
            code = "run_module(modname, run_name='__main__')"
            globs = {
                'run_module': runpy.run_module,
                'modname': args[0]
            }
        else:
            progname = args[0]
            sys.path.insert(0, os.path.dirname(progname))
            with io.open_code(progname) as fp:
                code = compile(fp.read(), progname, 'exec')
            spec = importlib.machinery.ModuleSpec(name='__main__', loader=None,
                                                  origin=progname)
            globs = {
                '__spec__': spec,
                '__file__': spec.origin,
                '__name__': spec.name,
                '__package__': None,
                '__cached__': None,
            }
        try:
            runctx(code, globs, None, options.outfile, options.sort)
        except BrokenPipeError as exc:
            # Prevent "Exception ignored" during interpreter shutdown.
            sys.stdout = None
            sys.exit(exc.errno)
    else:
        parser.print_usage()
    return parser

# When invoked as main program, invoke the profiler on a script
if __name__ == '__main__':
    main()
```
