## Supplementary software v0.2.1 for "Virtual control arms for paediatric myopia trials: external validation of axial-elongation models": pstats.py

```
"""Class for printing reports on profiled python code."""

# Written by James Roskind
# Based on prior profile module by Sjoerd Mullender...
#   which was hacked somewhat by: Guido van Rossum

# Copyright Disney Enterprises, Inc.  All Rights Reserved.
# Licensed to PSF under a Contributor Agreement
#
# Licensed under the Apache License, Version 2.0 (the "License");
# you may not use this file except in compliance with the License.
# You may obtain a copy of the License at
#
# http://www.apache.org/licenses/LICENSE-2.0
#
# Unless required by applicable law or agreed to in writing, software
# distributed under the License is distributed on an "AS IS" BASIS,
# WITHOUT WARRANTIES OR CONDITIONS OF ANY KIND,
# either express or implied.  See the License for the specific language
# governing permissions and limitations under the License.


import sys
import os
import time
import marshal
import re

from enum import StrEnum, _simple_enum
from functools import cmp_to_key
from dataclasses import dataclass
from typing import Dict

__all__ = ["Stats", "SortKey", "FunctionProfile", "StatsProfile"]

@_simple_enum(StrEnum)
class SortKey:
    CALLS = 'calls', 'ncalls'
    CUMULATIVE = 'cumulative', 'cumtime'
    FILENAME = 'filename', 'module'
    LINE = 'line'
    NAME = 'name'
    NFL = 'nfl'
    PCALLS = 'pcalls'
    STDNAME = 'stdname'
    TIME = 'time', 'tottime'

    def __new__(cls, *values):
        value = values[0]
        obj = str.__new__(cls, value)
        obj._value_ = value
        for other_value in values[1:]:
            cls._value2member_map_[other_value] = obj
        obj._all_values = values
        return obj


@dataclass(unsafe_hash=True)
class FunctionProfile:
    ncalls: str
    tottime: float
    percall_tottime: float
    cumtime: float
    percall_cumtime: float
    file_name: str
    line_number: int

@dataclass(unsafe_hash=True)
class StatsProfile:
    '''Class for keeping track of an item in inventory.'''
    total_tt: float
    func_profiles: Dict[str, FunctionProfile]

class Stats:
    """This class is used for creating reports from data generated by the
    Profile class.  It is a "friend" of that class, and imports data either
    by direct access to members of Profile class, or by reading in a dictionary
    that was emitted (via marshal) from the Profile class.

    The big change from the previous Profiler (in terms of raw functionality)
    is that an "add()" method has been provided to combine Stats from
    several distinct profile runs.  Both the constructor and the add()
    method now take arbitrarily many file names as arguments.

    All the print methods now take an argument that indicates how many lines
    to print.  If the arg is a floating-point number between 0 and 1.0, then
    it is taken as a decimal percentage of the available lines to be printed
    (e.g., .1 means print 10% of all available lines).  If it is an integer,
    it is taken to mean the number of lines of data that you wish to have
    printed.

    The sort_stats() method now processes some additional options (i.e., in
    addition to the old -1, 0, 1, or 2 that are respectively interpreted as
    'stdname', 'calls', 'time', and 'cumulative').  It takes either an
    arbitrary number of quoted strings or SortKey enum to select the sort
    order.

    For example sort_stats('time', 'name') or sort_stats(SortKey.TIME,
    SortKey.NAME) sorts on the major key of 'internal function time', and on
    the minor key of 'the name of the function'.  Look at the two tables in
    sort_stats() and get_sort_arg_defs(self) for more examples.

    All methods return self, so you can string together commands like:
        Stats('foo', 'goo').strip_dirs().sort_stats('calls').\
                            print_stats(5).print_callers(5)
    """

    def __init__(self, *args, stream=None):
        self.stream = stream or sys.stdout
        if not len(args):
            arg = None
        else:
            arg = args[0]
            args = args[1:]
        self.init(arg)
        self.add(*args)

    def init(self, arg):
        self.all_callees = None  # calc only if needed
        self.files = []
        self.fcn_list = None
        self.total_tt = 0
        self.total_calls = 0
        self.prim_calls = 0
        self.max_name_len = 0
        self.top_level = set()
        self.stats = {}
        self.sort_arg_dict = {}
        self.load_stats(arg)
        try:
            self.get_top_level_stats()
        except Exception:
            print("Invalid timing data %s" %
                  (self.files[-1] if self.files else ''), file=self.stream)
            raise

    def load_stats(self, arg):
        if arg is None:
            self.stats = {}
            return
        elif isinstance(arg, str):
            with open(arg, 'rb') as f:
                self.stats = marshal.load(f)
            try:
                file_stats = os.stat(arg)
                arg = time.ctime(file_stats.st_mtime) + "    " + arg
            except:  # in case this is not unix
                pass
            self.files = [arg]
        elif hasattr(arg, 'create_stats'):
            arg.create_stats()
            self.stats = arg.stats
            arg.stats = {}
        if not self.stats:
            raise TypeError("Cannot create or construct a %r object from %r"
                            % (self.__class__, arg))
        return

    def get_top_level_stats(self):
        for func, (cc, nc, tt, ct, callers) in self.stats.items():
            self.total_calls += nc
            self.prim_calls  += cc
            self.total_tt    += tt
            if ("jprofile", 0, "profiler") in callers:
                self.top_level.add(func)
            if len(func_std_string(func)) > self.max_name_len:
                self.max_name_len = len(func_std_string(func))

    def add(self, *arg_list):
        if not arg_list:
            return self
        for item in reversed(arg_list):
            if type(self) != type(item):
                item = Stats(item)
            self.files += item.files
            self.total_calls += item.total_calls
            self.prim_calls += item.prim_calls
            self.total_tt += item.total_tt
            for func in item.top_level:
                self.top_level.add(func)

            if self.max_name_len < item.max_name_len:
                self.max_name_len = item.max_name_len

            self.fcn_list = None

            for func, stat in item.stats.items():
                if func in self.stats:
                    old_func_stat = self.stats[func]
                else:
                    old_func_stat = (0, 0, 0, 0, {},)
                self.stats[func] = add_func_stats(old_func_stat, stat)
        return self

    def dump_stats(self, filename):
        """Write the profile data to a file we know how to load back."""
        with open(filename, 'wb') as f:
            marshal.dump(self.stats, f)

    # list the tuple indices and directions for sorting,
    # along with some printable description
    sort_arg_dict_default = {
              "calls"     : (((1,-1),              ), "call count"),
              "ncalls"    : (((1,-1),              ), "call count"),
              "cumtime"   : (((3,-1),              ), "cumulative time"),
              "cumulative": (((3,-1),              ), "cumulative time"),
              "filename"  : (((4, 1),              ), "file name"),
              "line"      : (((5, 1),              ), "line number"),
              "module"    : (((4, 1),              ), "file name"),
              "name"      : (((6, 1),              ), "function name"),
              "nfl"       : (((6, 1),(4, 1),(5, 1),), "name/file/line"),
              "pcalls"    : (((0,-1),              ), "primitive call count"),
              "stdname"   : (((7, 1),              ), "standard name"),
              "time"      : (((2,-1),              ), "internal time"),
              "tottime"   : (((2,-1),              ), "internal time"),
              }

    def get_sort_arg_defs(self):
        """Expand all abbreviations that are unique."""
        if not self.sort_arg_dict:
            self.sort_arg_dict = dict = {}
            bad_list = {}
            for word, tup in self.sort_arg_dict_default.items():
                fragment = word
                while fragment:
                    if fragment in dict:
                        bad_list[fragment] = 0
                        break
                    dict[fragment] = tup
                    fragment = fragment[:-1]
            for word in bad_list:
                del dict[word]
        return self.sort_arg_dict

    def sort_stats(self, *field):
        if not field:
            self.fcn_list = 0
            return self
        if len(field) == 1 and isinstance(field[0], int):
            # Be compatible with old profiler
            field = [ {-1: "stdname",
                       0:  "calls",
                       1:  "time",
                       2:  "cumulative"}[field[0]] ]
        elif len(field) >= 2:
            for arg in field[1:]:
                if type(arg) != type(field[0]):
                    raise TypeError("Can't have mixed argument type")

        sort_arg_defs = self.get_sort_arg_defs()

        sort_tuple = ()
        self.sort_type = ""
        connector = ""
        for word in field:
            if isinstance(word, SortKey):
                word = word.value
            sort_tuple = sort_tuple + sort_arg_defs[word][0]
            self.sort_type += connector + sort_arg_defs[word][1]
            connector = ", "

        stats_list = []
        for func, (cc, nc, tt, ct, callers) in self.stats.items():
            stats_list.append((cc, nc, tt, ct) + func +
                              (func_std_string(func), func))

        stats_list.sort(key=cmp_to_key(TupleComp(sort_tuple).compare))

        self.fcn_list = fcn_list = []
        for tuple in stats_list:
            fcn_list.append(tuple[-1])
        return self

    def reverse_order(self):
        if self.fcn_list:
            self.fcn_list.reverse()
        return self

    def strip_dirs(self):
        oldstats = self.stats
        self.stats = newstats = {}
        max_name_len = 0
        for func, (cc, nc, tt, ct, callers) in oldstats.items():
            newfunc = func_strip_path(func)
            if len(func_std_string(newfunc)) > max_name_len:
                max_name_len = len(func_std_string(newfunc))
            newcallers = {}
            for func2, caller in callers.items():
                newcallers[func_strip_path(func2)] = caller

            if newfunc in newstats:
                newstats[newfunc] = add_func_stats(
                                        newstats[newfunc],
                                        (cc, nc, tt, ct, newcallers))
            else:
                newstats[newfunc] = (cc, nc, tt, ct, newcallers)
        old_top = self.top_level
        self.top_level = new_top = set()
        for func in old_top:
            new_top.add(func_strip_path(func))

        self.max_name_len = max_name_len

        self.fcn_list = None
        self.all_callees = None
        return self

    def calc_callees(self):
        if self.all_callees:
            return
        self.all_callees = all_callees = {}
        for func, (cc, nc, tt, ct, callers) in self.stats.items():
            if not func in all_callees:
                all_callees[func] = {}
            for func2, caller in callers.items():
                if not func2 in all_callees:
                    all_callees[func2] = {}
                all_callees[func2][func]  = caller
        return

    #******************************************************************
    # The following functions support actual printing of reports
    #******************************************************************

    # Optional "amount" is either a line count, or a percentage of lines.

    def eval_print_amount(self, sel, list, msg):
        new_list = list
        if isinstance(sel, str):
            try:
                rex = re.compile(sel)
            except re.PatternError:
                msg += "   <Invalid regular expression %r>\n" % sel
                return new_list, msg
            new_list = []
            for func in list:
                if rex.search(func_std_string(func)):
                    new_list.append(func)
        else:
            count = len(list)
            if isinstance(sel, float) and 0.0 <= sel < 1.0:
                count = int(count * sel + .5)
                new_list = list[:count]
            elif isinstance(sel, int) and 0 <= sel < count:
                count = sel
                new_list = list[:count]
        if len(list) != len(new_list):
            msg += "   List reduced from %r to %r due to restriction <%r>\n" % (
                len(list), len(new_list), sel)

        return new_list, msg

    def get_stats_profile(self):
        """This method returns an instance of StatsProfile, which contains a mapping
        of function names to instances of FunctionProfile. Each FunctionProfile
        instance holds information related to the function's profile such as how
        long the function took to run, how many times it was called, etc...
        """
        func_list = self.fcn_list[:] if self.fcn_list else list(self.stats.keys())
        if not func_list:
            return StatsProfile(0, {})

        total_tt = float(f8(self.total_tt))
        func_profiles = {}
        stats_profile = StatsProfile(total_tt, func_profiles)

        for func in func_list:
            cc, nc, tt, ct, callers = self.stats[func]
            file_name, line_number, func_name = func
            ncalls = str(nc) if nc == cc else (str(nc) + '/' + str(cc))
            tottime = float(f8(tt))
            percall_tottime = -1 if nc == 0 else float(f8(tt/nc))
            cumtime = float(f8(ct))
            percall_cumtime = -1 if cc == 0 else float(f8(ct/cc))
            func_profile = FunctionProfile(
                ncalls,
                tottime, # time spent in this function alone
                percall_tottime,
                cumtime, # time spent in the function plus all functions that this function called,
                percall_cumtime,
                file_name,
                line_number
            )
            func_profiles[func_name] = func_profile

        return stats_profile

    def get_print_list(self, sel_list):
        width = self.max_name_len
        if self.fcn_list:
            stat_list = self.fcn_list[:]
            msg = "   Ordered by: " + self.sort_type + '\n'
        else:
            stat_list = list(self.stats.keys())
            msg = "   Random listing order was used\n"

        for selection in sel_list:
            stat_list, msg = self.eval_print_amount(selection, stat_list, msg)

        count = len(stat_list)

        if not stat_list:
            return 0, stat_list
        print(msg, file=self.stream)
        if count < len(self.stats):
            width = 0
            for func in stat_list:
                if  len(func_std_string(func)) > width:
                    width = len(func_std_string(func))
        return width+2, stat_list

    def print_stats(self, *amount):
        for filename in self.files:
            print(filename, file=self.stream)
        if self.files:
            print(file=self.stream)
        indent = ' ' * 8
        for func in self.top_level:
            print(indent, func_get_function_name(func), file=self.stream)

        print(indent, self.total_calls, "function calls", end=' ', file=self.stream)
        if self.total_calls != self.prim_calls:
            print("(%d primitive calls)" % self.prim_calls, end=' ', file=self.stream)
        print("in %.3f seconds" % self.total_tt, file=self.stream)
        print(file=self.stream)
        width, list = self.get_print_list(amount)
        if list:
            self.print_title()
            for func in list:
                self.print_line(func)
            print(file=self.stream)
            print(file=self.stream)
        return self

    def print_callees(self, *amount):
        width, list = self.get_print_list(amount)
        if list:
            self.calc_callees()

            self.print_call_heading(width, "called...")
            for func in list:
                if func in self.all_callees:
                    self.print_call_line(width, func, self.all_callees[func])
                else:
                    self.print_call_line(width, func, {})
            print(file=self.stream)
            print(file=self.stream)
        return self

    def print_callers(self, *amount):
        width, list = self.get_print_list(amount)
        if list:
            self.print_call_heading(width, "was called by...")
            for func in list:
                cc, nc, tt, ct, callers = self.stats[func]
                self.print_call_line(width, func, callers, "<-")
            print(file=self.stream)
            print(file=self.stream)
        return self

    def print_call_heading(self, name_size, column_title):
        print("Function ".ljust(name_size) + column_title, file=self.stream)
        # print sub-header only if we have new-style callers
        subheader = False
        for cc, nc, tt, ct, callers in self.stats.values():
            if callers:
                value = next(iter(callers.values()))
                subheader = isinstance(value, tuple)
                break
        if subheader:
            print(" "*name_size + "    ncalls  tottime  cumtime", file=self.stream)

    def print_call_line(self, name_size, source, call_dict, arrow="->"):
        print(func_std_string(source).ljust(name_size) + arrow, end=' ', file=self.stream)
        if not call_dict:
            print(file=self.stream)
            return
        clist = sorted(call_dict.keys())
        indent = ""
        for func in clist:
            name = func_std_string(func)
            value = call_dict[func]
            if isinstance(value, tuple):
                nc, cc, tt, ct = value
                if nc != cc:
                    substats = '%d/%d' % (nc, cc)
                else:
                    substats = '%d' % (nc,)
                substats = '%s %s %s  %s' % (substats.rjust(7+2*len(indent)),
                                             f8(tt), f8(ct), name)
                left_width = name_size + 1
            else:
                substats = '%s(%r) %s' % (name, value, f8(self.stats[func][3]))
                left_width = name_size + 3
            print(indent*left_width + substats, file=self.stream)
            indent = " "

    def print_title(self):
        print('   ncalls  tottime  percall  cumtime  percall', end=' ', file=self.stream)
        print('filename:lineno(function)', file=self.stream)

    def print_line(self, func):  # hack: should print percentages
        cc, nc, tt, ct, callers = self.stats[func]
        c = str(nc)
        if nc != cc:
            c = c + '/' + str(cc)
        print(c.rjust(9), end=' ', file=self.stream)
        print(f8(tt), end=' ', file=self.stream)
        if nc == 0:
            print(' '*8, end=' ', file=self.stream)
        else:
            print(f8(tt/nc), end=' ', file=self.stream)
        print(f8(ct), end=' ', file=self.stream)
        if cc == 0:
            print(' '*8, end=' ', file=self.stream)
        else:
            print(f8(ct/cc), end=' ', file=self.stream)
        print(func_std_string(func), file=self.stream)

class TupleComp:
    """This class provides a generic function for comparing any two tuples.
    Each instance records a list of tuple-indices (from most significant
    to least significant), and sort direction (ascending or descending) for
    each tuple-index.  The compare functions can then be used as the function
    argument to the system sort() function when a list of tuples need to be
    sorted in the instances order."""

    def __init__(self, comp_select_list):
        self.comp_select_list = comp_select_list

    def compare (self, left, right):
        for index, direction in self.comp_select_list:
            l = left[index]
            r = right[index]
            if l < r:
                return -direction
            if l > r:
                return direction
        return 0


#**************************************************************************
# func_name is a triple (file:string, line:int, name:string)

def func_strip_path(func_name):
    filename, line, name = func_name
    return os.path.basename(filename), line, name

def func_get_function_name(func):
    return func[2]

def func_std_string(func_name): # match what old profile produced
    if func_name[:2] == ('~', 0):
        # special case for built-in functions
        name = func_name[2]
        if name.startswith('<') and name.endswith('>'):
            return '{%s}' % name[1:-1]
        else:
            return name
    else:
        return "%s:%d(%s)" % func_name

#**************************************************************************
# The following functions combine statistics for pairs functions.
# The bulk of the processing involves correctly handling "call" lists,
# such as callers and callees.
#**************************************************************************

def add_func_stats(target, source):
    """Add together all the stats for two profile entries."""
    cc, nc, tt, ct, callers = source
    t_cc, t_nc, t_tt, t_ct, t_callers = target
    return (cc+t_cc, nc+t_nc, tt+t_tt, ct+t_ct,
              add_callers(t_callers, callers))

def add_callers(target, source):
    """Combine two caller lists in a single list."""
    new_callers = {}
    for func, caller in target.items():
        new_callers[func] = caller
    for func, caller in source.items():
        if func in new_callers:
            if isinstance(caller, tuple):
                # format used by cProfile
                new_callers[func] = tuple(i + j for i, j in zip(caller, new_callers[func]))
            else:
                # format used by profile
                new_callers[func] += caller
        else:
            new_callers[func] = caller
    return new_callers

def count_calls(callers):
    """Sum the caller statistics to get total number of calls received."""
    nc = 0
    for calls in callers.values():
        nc += calls
    return nc

#**************************************************************************
# The following functions support printing of reports
#**************************************************************************

def f8(x):
    return "%8.3f" % x

#**************************************************************************
# Statistics browser added by ESR, April 2001
#**************************************************************************

if __name__ == '__main__':
    import cmd
    try:
        import readline
    except ImportError:
        pass

    class ProfileBrowser(cmd.Cmd):
        def __init__(self, profile=None):
            cmd.Cmd.__init__(self)
            self.prompt = "% "
            self.stats = None
            self.stream = sys.stdout
            if profile is not None:
                self.do_read(profile)

        def generic(self, fn, line):
            args = line.split()
            processed = []
            for term in args:
                try:
                    processed.append(int(term))
                    continue
                except ValueError:
                    pass
                try:
                    frac = float(term)
                    if frac > 1 or frac < 0:
                        print("Fraction argument must be in [0, 1]", file=self.stream)
                        continue
                    processed.append(frac)
                    continue
                except ValueError:
                    pass
                processed.append(term)
            if self.stats:
                getattr(self.stats, fn)(*processed)
            else:
                print("No statistics object is loaded.", file=self.stream)
            return 0
        def generic_help(self):
            print("Arguments may be:", file=self.stream)
            print("* An integer maximum number of entries to print.", file=self.stream)
            print("* A decimal fractional number between 0 and 1, controlling", file=self.stream)
            print("  what fraction of selected entries to print.", file=self.stream)
            print("* A regular expression; only entries with function names", file=self.stream)
            print("  that match it are printed.", file=self.stream)

        def do_add(self, line):
            if self.stats:
                try:
                    self.stats.add(line)
                except OSError as e:
                    print("Failed to load statistics for %s: %s" % (line, e), file=self.stream)
            else:
                print("No statistics object is loaded.", file=self.stream)
            return 0
        def help_add(self):
            print("Add profile info from given file to current statistics object.", file=self.stream)

        def do_callees(self, line):
            return self.generic('print_callees', line)
        def help_callees(self):
            print("Print callees statistics from the current stat object.", file=self.stream)
            self.generic_help()

        def do_callers(self, line):
            return self.generic('print_callers', line)
        def help_callers(self):
            print("Print callers statistics from the current stat object.", file=self.stream)
            self.generic_help()

        def do_EOF(self, line):
            print("", file=self.stream)
            return 1
        def help_EOF(self):
            print("Leave the profile browser.", file=self.stream)

        def do_quit(self, line):
            return 1
        def help_quit(self):
            print("Leave the profile browser.", file=self.stream)

        def do_read(self, line):
            if line:
                try:
                    self.stats = Stats(line)
                except OSError as err:
                    print(err.args[1], file=self.stream)
                    return
                except Exception as err:
                    print(err.__class__.__name__ + ':', err, file=self.stream)
                    return
                self.prompt = line + "% "
            elif len(self.prompt) > 2:
                line = self.prompt[:-2]
                self.do_read(line)
            else:
                print("No statistics object is current -- cannot reload.", file=self.stream)
            return 0
        def help_read(self):
            print("Read in profile data from a specified file.", file=self.stream)
            print("Without argument, reload the current file.", file=self.stream)

        def do_reverse(self, line):
            if self.stats:
                self.stats.reverse_order()
            else:
                print("No statistics object is loaded.", file=self.stream)
            return 0
        def help_reverse(self):
            print("Reverse the sort order of the profiling report.", file=self.stream)

        def do_sort(self, line):
            if not self.stats:
                print("No statistics object is loaded.", file=self.stream)
                return
            abbrevs = self.stats.get_sort_arg_defs()
            if line and all((x in abbrevs) for x in line.split()):
                self.stats.sort_stats(*line.split())
            else:
                print("Valid sort keys (unique prefixes are accepted):", file=self.stream)
                for (key, value) in Stats.sort_arg_dict_default.items():
                    print("%s -- %s" % (key, value[1]), file=self.stream)
            return 0
        def help_sort(self):
            print("Sort profile data according to specified keys.", file=self.stream)
            print("(Typing `sort' without arguments lists valid keys.)", file=self.stream)
        def complete_sort(self, text, *args):
            return [a for a in Stats.sort_arg_dict_default if a.startswith(text)]

        def do_stats(self, line):
            return self.generic('print_stats', line)
        def help_stats(self):
            print("Print statistics from the current stat object.", file=self.stream)
            self.generic_help()

        def do_strip(self, line):
            if self.stats:
                self.stats.strip_dirs()
            else:
                print("No statistics object is loaded.", file=self.stream)
        def help_strip(self):
            print("Strip leading path information from filenames in the report.", file=self.stream)

        def help_help(self):
            print("Show help for a given command.", file=self.stream)

        def postcmd(self, stop, line):
            if stop:
                return stop
            return None

    if len(sys.argv) > 1:
        initprofile = sys.argv[1]
    else:
        initprofile = None
    try:
        browser = ProfileBrowser(initprofile)
        for profile in sys.argv[2:]:
            browser.do_add(profile)
        print("Welcome to the profile statistics browser.", file=browser.stream)
        browser.cmdloop()
        print("Goodbye.", file=browser.stream)
    except KeyboardInterrupt:
        pass

# That's all, folks.
```
