## Supplementary software v0.2.1 for "Virtual control arms for paediatric myopia trials: external validation of axial-elongation models": pty.py

```
"""Pseudo terminal utilities."""

# Bugs: No signal handling.  Doesn't set slave termios and window size.
#       Only tested on Linux, FreeBSD, and macOS.
# See:  W. Richard Stevens. 1992.  Advanced Programming in the
#       UNIX Environment.  Chapter 19.
# Author: Steen Lumholt -- with additions by Guido.

from select import select
import os
import sys
import tty

# names imported directly for test mocking purposes
from os import close, waitpid
from tty import setraw, tcgetattr, tcsetattr

__all__ = ["openpty", "fork", "spawn"]

STDIN_FILENO = 0
STDOUT_FILENO = 1
STDERR_FILENO = 2

CHILD = 0

def openpty():
    """openpty() -> (master_fd, slave_fd)
    Open a pty master/slave pair, using os.openpty() if possible."""

    try:
        return os.openpty()
    except (AttributeError, OSError):
        pass
    master_fd, slave_name = _open_terminal()
    slave_fd = slave_open(slave_name)
    return master_fd, slave_fd

def master_open():
    """master_open() -> (master_fd, slave_name)
    Open a pty master and return the fd, and the filename of the slave end.
    Deprecated, use openpty() instead."""

    import warnings
    warnings.warn("Use pty.openpty() instead.", DeprecationWarning, stacklevel=2)  # Remove API in 3.14

    try:
        master_fd, slave_fd = os.openpty()
    except (AttributeError, OSError):
        pass
    else:
        slave_name = os.ttyname(slave_fd)
        os.close(slave_fd)
        return master_fd, slave_name

    return _open_terminal()

def _open_terminal():
    """Open pty master and return (master_fd, tty_name)."""
    for x in 'pqrstuvwxyzPQRST':
        for y in '0123456789abcdef':
            pty_name = '/dev/pty' + x + y
            try:
                fd = os.open(pty_name, os.O_RDWR)
            except OSError:
                continue
            return (fd, '/dev/tty' + x + y)
    raise OSError('out of pty devices')

def slave_open(tty_name):
    """slave_open(tty_name) -> slave_fd
    Open the pty slave and acquire the controlling terminal, returning
    opened filedescriptor.
    Deprecated, use openpty() instead."""

    import warnings
    warnings.warn("Use pty.openpty() instead.", DeprecationWarning, stacklevel=2)  # Remove API in 3.14

    result = os.open(tty_name, os.O_RDWR)
    try:
        from fcntl import ioctl, I_PUSH
    except ImportError:
        return result
    try:
        ioctl(result, I_PUSH, "ptem")
        ioctl(result, I_PUSH, "ldterm")
    except OSError:
        pass
    return result

def fork():
    """fork() -> (pid, master_fd)
    Fork and make the child a session leader with a controlling terminal."""

    try:
        pid, fd = os.forkpty()
    except (AttributeError, OSError):
        pass
    else:
        if pid == CHILD:
            try:
                os.setsid()
            except OSError:
                # os.forkpty() already set us session leader
                pass
        return pid, fd

    master_fd, slave_fd = openpty()
    pid = os.fork()
    if pid == CHILD:
        os.close(master_fd)
        os.login_tty(slave_fd)
    else:
        os.close(slave_fd)

    # Parent and child process.
    return pid, master_fd

def _read(fd):
    """Default read function."""
    return os.read(fd, 1024)

def _copy(master_fd, master_read=_read, stdin_read=_read):
    """Parent copy loop.
    Copies
            pty master -> standard output   (master_read)
            standard input -> pty master    (stdin_read)"""
    if os.get_blocking(master_fd):
        # If we write more than tty/ndisc is willing to buffer, we may block
        # indefinitely. So we set master_fd to non-blocking temporarily during
        # the copy operation.
        os.set_blocking(master_fd, False)
        try:
            _copy(master_fd, master_read=master_read, stdin_read=stdin_read)
        finally:
            # restore blocking mode for backwards compatibility
            os.set_blocking(master_fd, True)
        return
    high_waterlevel = 4096
    stdin_avail = master_fd != STDIN_FILENO
    stdout_avail = master_fd != STDOUT_FILENO
    i_buf = b''
    o_buf = b''
    while 1:
        rfds = []
        wfds = []
        if stdin_avail and len(i_buf) < high_waterlevel:
            rfds.append(STDIN_FILENO)
        if stdout_avail and len(o_buf) < high_waterlevel:
            rfds.append(master_fd)
        if stdout_avail and len(o_buf) > 0:
            wfds.append(STDOUT_FILENO)
        if len(i_buf) > 0:
            wfds.append(master_fd)

        rfds, wfds, _xfds = select(rfds, wfds, [])

        if STDOUT_FILENO in wfds:
            try:
                n = os.write(STDOUT_FILENO, o_buf)
                o_buf = o_buf[n:]
            except OSError:
                stdout_avail = False

        if master_fd in rfds:
            # Some OSes signal EOF by returning an empty byte string,
            # some throw OSErrors.
            try:
                data = master_read(master_fd)
            except OSError:
                data = b""
            if not data:  # Reached EOF.
                return    # Assume the child process has exited and is
                          # unreachable, so we clean up.
            o_buf += data

        if master_fd in wfds:
            n = os.write(master_fd, i_buf)
            i_buf = i_buf[n:]

        if stdin_avail and STDIN_FILENO in rfds:
            data = stdin_read(STDIN_FILENO)
            if not data:
                stdin_avail = False
            else:
                i_buf += data

def spawn(argv, master_read=_read, stdin_read=_read):
    """Create a spawned process."""
    if isinstance(argv, str):
        argv = (argv,)
    sys.audit('pty.spawn', argv)

    pid, master_fd = fork()
    if pid == CHILD:
        os.execlp(argv[0], *argv)

    try:
        mode = tcgetattr(STDIN_FILENO)
        setraw(STDIN_FILENO)
        restore = True
    except tty.error:    # This is the same as termios.error
        restore = False

    try:
        _copy(master_fd, master_read, stdin_read)
    finally:
        if restore:
            tcsetattr(STDIN_FILENO, tty.TCSAFLUSH, mode)

    close(master_fd)
    return waitpid(pid, 0)[1]
```
