## Supplementary software v0.2.1 for "Virtual control arms for paediatric myopia trials: external validation of axial-elongation models": py_compile.py

```
"""Routine to "compile" a .py file to a .pyc file.

This module has intimate knowledge of the format of .pyc files.
"""

import enum
import importlib._bootstrap_external
import importlib.machinery
import importlib.util
import os
import os.path
import sys
import traceback

__all__ = ["compile", "main", "PyCompileError", "PycInvalidationMode"]


class PyCompileError(Exception):
    """Exception raised when an error occurs while attempting to
    compile the file.

    To raise this exception, use

        raise PyCompileError(exc_type,exc_value,file[,msg])

    where

        exc_type:   exception type to be used in error message
                    type name can be accesses as class variable
                    'exc_type_name'

        exc_value:  exception value to be used in error message
                    can be accesses as class variable 'exc_value'

        file:       name of file being compiled to be used in error message
                    can be accesses as class variable 'file'

        msg:        string message to be written as error message
                    If no value is given, a default exception message will be
                    given, consistent with 'standard' py_compile output.
                    message (or default) can be accesses as class variable
                    'msg'

    """

    def __init__(self, exc_type, exc_value, file, msg=''):
        exc_type_name = exc_type.__name__
        if exc_type is SyntaxError:
            tbtext = ''.join(traceback.format_exception_only(
                exc_type, exc_value))
            errmsg = tbtext.replace('File "<string>"', 'File "%s"' % file)
        else:
            errmsg = "Sorry: %s: %s" % (exc_type_name,exc_value)

        Exception.__init__(self,msg or errmsg,exc_type_name,exc_value,file)

        self.exc_type_name = exc_type_name
        self.exc_value = exc_value
        self.file = file
        self.msg = msg or errmsg

    def __str__(self):
        return self.msg


class PycInvalidationMode(enum.Enum):
    TIMESTAMP = 1
    CHECKED_HASH = 2
    UNCHECKED_HASH = 3


def _get_default_invalidation_mode():
    if os.environ.get('SOURCE_DATE_EPOCH'):
        return PycInvalidationMode.CHECKED_HASH
    else:
        return PycInvalidationMode.TIMESTAMP


def compile(file, cfile=None, dfile=None, doraise=False, optimize=-1,
            invalidation_mode=None, quiet=0):
    """Byte-compile one Python source file to Python bytecode.

    :param file: The source file name.
    :param cfile: The target byte compiled file name.  When not given, this
        defaults to the PEP 3147/PEP 488 location.
    :param dfile: Purported file name, i.e. the file name that shows up in
        error messages.  Defaults to the source file name.
    :param doraise: Flag indicating whether or not an exception should be
        raised when a compile error is found.  If an exception occurs and this
        flag is set to False, a string indicating the nature of the exception
        will be printed, and the function will return to the caller. If an
        exception occurs and this flag is set to True, a PyCompileError
        exception will be raised.
    :param optimize: The optimization level for the compiler.  Valid values
        are -1, 0, 1 and 2.  A value of -1 means to use the optimization
        level of the current interpreter, as given by -O command line options.
    :param invalidation_mode:
    :param quiet: Return full output with False or 0, errors only with 1,
        and no output with 2.

    :return: Path to the resulting byte compiled file.

    Note that it isn't necessary to byte-compile Python modules for
    execution efficiency -- Python itself byte-compiles a module when
    it is loaded, and if it can, writes out the bytecode to the
    corresponding .pyc file.

    However, if a Python installation is shared between users, it is a
    good idea to byte-compile all modules upon installation, since
    other users may not be able to write in the source directories,
    and thus they won't be able to write the .pyc file, and then
    they would be byte-compiling every module each time it is loaded.
    This can slow down program start-up considerably.

    See compileall.py for a script/module that uses this module to
    byte-compile all installed files (or all files in selected
    directories).

    Do note that FileExistsError is raised if cfile ends up pointing at a
    non-regular file or symlink. Because the compilation uses a file renaming,
    the resulting file would be regular and thus not the same type of file as
    it was previously.
    """
    if invalidation_mode is None:
        invalidation_mode = _get_default_invalidation_mode()
    if cfile is None:
        if optimize >= 0:
            optimization = optimize if optimize >= 1 else ''
            cfile = importlib.util.cache_from_source(file,
                                                     optimization=optimization)
        else:
            cfile = importlib.util.cache_from_source(file)
    if os.path.islink(cfile):
        msg = ('{} is a symlink and will be changed into a regular file if '
               'import writes a byte-compiled file to it')
        raise FileExistsError(msg.format(cfile))
    elif os.path.exists(cfile) and not os.path.isfile(cfile):
        msg = ('{} is a non-regular file and will be changed into a regular '
               'one if import writes a byte-compiled file to it')
        raise FileExistsError(msg.format(cfile))
    loader = importlib.machinery.SourceFileLoader('<py_compile>', file)
    source_bytes = loader.get_data(file)
    try:
        code = loader.source_to_code(source_bytes, dfile or file,
                                     _optimize=optimize)
    except Exception as err:
        py_exc = PyCompileError(err.__class__, err, dfile or file)
        if quiet < 2:
            if doraise:
                raise py_exc
            else:
                sys.stderr.write(py_exc.msg + '\n')
        return
    try:
        dirname = os.path.dirname(cfile)
        if dirname:
            os.makedirs(dirname)
    except FileExistsError:
        pass
    if invalidation_mode == PycInvalidationMode.TIMESTAMP:
        source_stats = loader.path_stats(file)
        bytecode = importlib._bootstrap_external._code_to_timestamp_pyc(
            code, source_stats['mtime'], source_stats['size'])
    else:
        source_hash = importlib.util.source_hash(source_bytes)
        bytecode = importlib._bootstrap_external._code_to_hash_pyc(
            code,
            source_hash,
            (invalidation_mode == PycInvalidationMode.CHECKED_HASH),
        )
    mode = importlib._bootstrap_external._calc_mode(file)
    importlib._bootstrap_external._write_atomic(cfile, bytecode, mode)
    return cfile


def main():
    import argparse

    description = 'A simple command-line interface for py_compile module.'
    parser = argparse.ArgumentParser(description=description)
    parser.add_argument(
        '-q', '--quiet',
        action='store_true',
        help='Suppress error output',
    )
    parser.add_argument(
        'filenames',
        nargs='+',
        help='Files to compile',
    )
    args = parser.parse_args()
    if args.filenames == ['-']:
        filenames = [filename.rstrip('\n') for filename in sys.stdin.readlines()]
    else:
        filenames = args.filenames
    for filename in filenames:
        try:
            compile(filename, doraise=True)
        except PyCompileError as error:
            if args.quiet:
                parser.exit(1)
            else:
                parser.exit(1, error.msg)
        except OSError as error:
            if args.quiet:
                parser.exit(1)
            else:
                parser.exit(1, str(error))


if __name__ == "__main__":
    main()
```
