## Supplementary software v0.2.1 for "Virtual control arms for paediatric myopia trials: external validation of axial-elongation models": pyclbr.py

```
"""Parse a Python module and describe its classes and functions.

Parse enough of a Python file to recognize imports and class and
function definitions, and to find out the superclasses of a class.

The interface consists of a single function:
    readmodule_ex(module, path=None)
where module is the name of a Python module, and path is an optional
list of directories where the module is to be searched.  If present,
path is prepended to the system search path sys.path.  The return value
is a dictionary.  The keys of the dictionary are the names of the
classes and functions defined in the module (including classes that are
defined via the from XXX import YYY construct).  The values are
instances of classes Class and Function.  One special key/value pair is
present for packages: the key '__path__' has a list as its value which
contains the package search path.

Classes and Functions have a common superclass: _Object.  Every instance
has the following attributes:
    module  -- name of the module;
    name    -- name of the object;
    file    -- file in which the object is defined;
    lineno  -- line in the file where the object's definition starts;
    end_lineno -- line in the file where the object's definition ends;
    parent  -- parent of this object, if any;
    children -- nested objects contained in this object.
The 'children' attribute is a dictionary mapping names to objects.

Instances of Function describe functions with the attributes from _Object,
plus the following:
    is_async -- if a function is defined with an 'async' prefix

Instances of Class describe classes with the attributes from _Object,
plus the following:
    super   -- list of super classes (Class instances if possible);
    methods -- mapping of method names to beginning line numbers.
If the name of a super class is not recognized, the corresponding
entry in the list of super classes is not a class instance but a
string giving the name of the super class.  Since import statements
are recognized and imported modules are scanned as well, this
shouldn't happen often.
"""

import ast
import sys
import importlib.util

__all__ = ["readmodule", "readmodule_ex", "Class", "Function"]

_modules = {}  # Initialize cache of modules we've seen.


class _Object:
    "Information about Python class or function."
    def __init__(self, module, name, file, lineno, end_lineno, parent):
        self.module = module
        self.name = name
        self.file = file
        self.lineno = lineno
        self.end_lineno = end_lineno
        self.parent = parent
        self.children = {}
        if parent is not None:
            parent.children[name] = self


# Odd Function and Class signatures are for back-compatibility.
class Function(_Object):
    "Information about a Python function, including methods."
    def __init__(self, module, name, file, lineno,
                 parent=None, is_async=False, *, end_lineno=None):
        super().__init__(module, name, file, lineno, end_lineno, parent)
        self.is_async = is_async
        if isinstance(parent, Class):
            parent.methods[name] = lineno


class Class(_Object):
    "Information about a Python class."
    def __init__(self, module, name, super_, file, lineno,
                 parent=None, *, end_lineno=None):
        super().__init__(module, name, file, lineno, end_lineno, parent)
        self.super = super_ or []
        self.methods = {}


# These 2 functions are used in these tests
# Lib/test/test_pyclbr, Lib/idlelib/idle_test/test_browser.py
def _nest_function(ob, func_name, lineno, end_lineno, is_async=False):
    "Return a Function after nesting within ob."
    return Function(ob.module, func_name, ob.file, lineno,
                    parent=ob, is_async=is_async, end_lineno=end_lineno)

def _nest_class(ob, class_name, lineno, end_lineno, super=None):
    "Return a Class after nesting within ob."
    return Class(ob.module, class_name, super, ob.file, lineno,
                 parent=ob, end_lineno=end_lineno)


def readmodule(module, path=None):
    """Return Class objects for the top-level classes in module.

    This is the original interface, before Functions were added.
    """

    res = {}
    for key, value in _readmodule(module, path or []).items():
        if isinstance(value, Class):
            res[key] = value
    return res

def readmodule_ex(module, path=None):
    """Return a dictionary with all functions and classes in module.

    Search for module in PATH + sys.path.
    If possible, include imported superclasses.
    Do this by reading source, without importing (and executing) it.
    """
    return _readmodule(module, path or [])


def _readmodule(module, path, inpackage=None):
    """Do the hard work for readmodule[_ex].

    If inpackage is given, it must be the dotted name of the package in
    which we are searching for a submodule, and then PATH must be the
    package search path; otherwise, we are searching for a top-level
    module, and path is combined with sys.path.
    """
    # Compute the full module name (prepending inpackage if set).
    if inpackage is not None:
        fullmodule = "%s.%s" % (inpackage, module)
    else:
        fullmodule = module

    # Check in the cache.
    if fullmodule in _modules:
        return _modules[fullmodule]

    # Initialize the dict for this module's contents.
    tree = {}

    # Check if it is a built-in module; we don't do much for these.
    if module in sys.builtin_module_names and inpackage is None:
        _modules[module] = tree
        return tree

    # Check for a dotted module name.
    i = module.rfind('.')
    if i >= 0:
        package = module[:i]
        submodule = module[i+1:]
        parent = _readmodule(package, path, inpackage)
        if inpackage is not None:
            package = "%s.%s" % (inpackage, package)
        if not '__path__' in parent:
            raise ImportError('No package named {}'.format(package))
        return _readmodule(submodule, parent['__path__'], package)

    # Search the path for the module.
    f = None
    if inpackage is not None:
        search_path = path
    else:
        search_path = path + sys.path
    spec = importlib.util._find_spec_from_path(fullmodule, search_path)
    if spec is None:
        raise ModuleNotFoundError(f"no module named {fullmodule!r}", name=fullmodule)
    _modules[fullmodule] = tree
    # Is module a package?
    if spec.submodule_search_locations is not None:
        tree['__path__'] = spec.submodule_search_locations
    try:
        source = spec.loader.get_source(fullmodule)
    except (AttributeError, ImportError):
        # If module is not Python source, we cannot do anything.
        return tree
    else:
        if source is None:
            return tree

    fname = spec.loader.get_filename(fullmodule)
    return _create_tree(fullmodule, path, fname, source, tree, inpackage)


class _ModuleBrowser(ast.NodeVisitor):
    def __init__(self, module, path, file, tree, inpackage):
        self.path = path
        self.tree = tree
        self.file = file
        self.module = module
        self.inpackage = inpackage
        self.stack = []

    def visit_ClassDef(self, node):
        bases = []
        for base in node.bases:
            name = ast.unparse(base)
            if name in self.tree:
                # We know this super class.
                bases.append(self.tree[name])
            elif len(names := name.split(".")) > 1:
                # Super class form is module.class:
                # look in module for class.
                *_, module, class_ = names
                if module in _modules:
                    bases.append(_modules[module].get(class_, name))
            else:
                bases.append(name)

        parent = self.stack[-1] if self.stack else None
        class_ = Class(self.module, node.name, bases, self.file, node.lineno,
                       parent=parent, end_lineno=node.end_lineno)
        if parent is None:
            self.tree[node.name] = class_
        self.stack.append(class_)
        self.generic_visit(node)
        self.stack.pop()

    def visit_FunctionDef(self, node, *, is_async=False):
        parent = self.stack[-1] if self.stack else None
        function = Function(self.module, node.name, self.file, node.lineno,
                            parent, is_async, end_lineno=node.end_lineno)
        if parent is None:
            self.tree[node.name] = function
        self.stack.append(function)
        self.generic_visit(node)
        self.stack.pop()

    def visit_AsyncFunctionDef(self, node):
        self.visit_FunctionDef(node, is_async=True)

    def visit_Import(self, node):
        if node.col_offset != 0:
            return

        for module in node.names:
            try:
                try:
                    _readmodule(module.name, self.path, self.inpackage)
                except ImportError:
                    _readmodule(module.name, [])
            except (ImportError, SyntaxError):
                # If we can't find or parse the imported module,
                # too bad -- don't die here.
                continue

    def visit_ImportFrom(self, node):
        if node.col_offset != 0:
            return
        try:
            module = "." * node.level
            if node.module:
                module += node.module
            module = _readmodule(module, self.path, self.inpackage)
        except (ImportError, SyntaxError):
            return

        for name in node.names:
            if name.name in module:
                self.tree[name.asname or name.name] = module[name.name]
            elif name.name == "*":
                for import_name, import_value in module.items():
                    if import_name.startswith("_"):
                        continue
                    self.tree[import_name] = import_value


def _create_tree(fullmodule, path, fname, source, tree, inpackage):
    mbrowser = _ModuleBrowser(fullmodule, path, fname, tree, inpackage)
    mbrowser.visit(ast.parse(source))
    return mbrowser.tree


def _main():
    "Print module output (default this file) for quick visual check."
    import os
    try:
        mod = sys.argv[1]
    except:
        mod = __file__
    if os.path.exists(mod):
        path = [os.path.dirname(mod)]
        mod = os.path.basename(mod)
        if mod.lower().endswith(".py"):
            mod = mod[:-3]
    else:
        path = []
    tree = readmodule_ex(mod, path)
    lineno_key = lambda a: getattr(a, 'lineno', 0)
    objs = sorted(tree.values(), key=lineno_key, reverse=True)
    indent_level = 2
    while objs:
        obj = objs.pop()
        if isinstance(obj, list):
            # Value is a __path__ key.
            continue
        if not hasattr(obj, 'indent'):
            obj.indent = 0

        if isinstance(obj, _Object):
            new_objs = sorted(obj.children.values(),
                              key=lineno_key, reverse=True)
            for ob in new_objs:
                ob.indent = obj.indent + indent_level
            objs.extend(new_objs)
        if isinstance(obj, Class):
            print("{}class {} {} {}"
                  .format(' ' * obj.indent, obj.name, obj.super, obj.lineno))
        elif isinstance(obj, Function):
            print("{}def {} {}".format(' ' * obj.indent, obj.name, obj.lineno))

if __name__ == "__main__":
    _main()
```
