## Supplementary software v0.2.1 for "Virtual control arms for paediatric myopia trials: external validation of axial-elongation models": pydoc.py

```
#!/usr/bin/env python3
"""Generate Python documentation in HTML or text for interactive use.

At the Python interactive prompt, calling help(thing) on a Python object
documents the object, and calling help() starts up an interactive
help session.

Or, at the shell command line outside of Python:

Run "pydoc <name>" to show documentation on something.  <name> may be
the name of a function, module, package, or a dotted reference to a
class or function within a module or module in a package.  If the
argument contains a path segment delimiter (e.g. slash on Unix,
backslash on Windows) it is treated as the path to a Python source file.

Run "pydoc -k <keyword>" to search for a keyword in the synopsis lines
of all available modules.

Run "pydoc -n <hostname>" to start an HTTP server with the given
hostname (default: localhost) on the local machine.

Run "pydoc -p <port>" to start an HTTP server on the given port on the
local machine.  Port number 0 can be used to get an arbitrary unused port.

Run "pydoc -b" to start an HTTP server on an arbitrary unused port and
open a web browser to interactively browse documentation.  Combine with
the -n and -p options to control the hostname and port used.

Run "pydoc -w <name>" to write out the HTML documentation for a module
to a file named "<name>.html".

Module docs for core modules are assumed to be in

    https://docs.python.org/X.Y/library/

This can be overridden by setting the PYTHONDOCS environment variable
to a different URL or to a local directory containing the Library
Reference Manual pages.
"""
__all__ = ['help']
__author__ = "Ka-Ping Yee <ping@lfw.org>"
__date__ = "26 February 2001"

__credits__ = """Guido van Rossum, for an excellent programming language.
Tommy Burnette, the original creator of manpy.
Paul Prescod, for all his work on onlinehelp.
Richard Chamberlain, for the first implementation of textdoc.
"""

# Known bugs that can't be fixed here:
#   - synopsis() cannot be prevented from clobbering existing
#     loaded modules.
#   - If the __file__ attribute on a module is a relative path and
#     the current directory is changed with os.chdir(), an incorrect
#     path will be displayed.

import ast
import __future__
import builtins
import importlib._bootstrap
import importlib._bootstrap_external
import importlib.machinery
import importlib.util
import inspect
import io
import os
import pkgutil
import platform
import re
import sys
import sysconfig
import time
import tokenize
import urllib.parse
import warnings
from collections import deque
from reprlib import Repr
from traceback import format_exception_only

from _pyrepl.pager import (get_pager, plain, pipe_pager,
                           plain_pager, tempfile_pager, tty_pager)


# --------------------------------------------------------- old names

getpager = get_pager
pipepager = pipe_pager
plainpager = plain_pager
tempfilepager = tempfile_pager
ttypager = tty_pager


# --------------------------------------------------------- common routines

def pathdirs():
    """Convert sys.path into a list of absolute, existing, unique paths."""
    dirs = []
    normdirs = []
    for dir in sys.path:
        dir = os.path.abspath(dir or '.')
        normdir = os.path.normcase(dir)
        if normdir not in normdirs and os.path.isdir(dir):
            dirs.append(dir)
            normdirs.append(normdir)
    return dirs

def _findclass(func):
    cls = sys.modules.get(func.__module__)
    if cls is None:
        return None
    for name in func.__qualname__.split('.')[:-1]:
        cls = getattr(cls, name)
    if not inspect.isclass(cls):
        return None
    return cls

def _finddoc(obj):
    if inspect.ismethod(obj):
        name = obj.__func__.__name__
        self = obj.__self__
        if (inspect.isclass(self) and
            getattr(getattr(self, name, None), '__func__') is obj.__func__):
            # classmethod
            cls = self
        else:
            cls = self.__class__
    elif inspect.isfunction(obj):
        name = obj.__name__
        cls = _findclass(obj)
        if cls is None or getattr(cls, name) is not obj:
            return None
    elif inspect.isbuiltin(obj):
        name = obj.__name__
        self = obj.__self__
        if (inspect.isclass(self) and
            self.__qualname__ + '.' + name == obj.__qualname__):
            # classmethod
            cls = self
        else:
            cls = self.__class__
    # Should be tested before isdatadescriptor().
    elif isinstance(obj, property):
        name = obj.__name__
        cls = _findclass(obj.fget)
        if cls is None or getattr(cls, name) is not obj:
            return None
    elif inspect.ismethoddescriptor(obj) or inspect.isdatadescriptor(obj):
        name = obj.__name__
        cls = obj.__objclass__
        if getattr(cls, name) is not obj:
            return None
        if inspect.ismemberdescriptor(obj):
            slots = getattr(cls, '__slots__', None)
            if isinstance(slots, dict) and name in slots:
                return slots[name]
    else:
        return None
    for base in cls.__mro__:
        try:
            doc = _getowndoc(getattr(base, name))
        except AttributeError:
            continue
        if doc is not None:
            return doc
    return None

def _getowndoc(obj):
    """Get the documentation string for an object if it is not
    inherited from its class."""
    try:
        doc = object.__getattribute__(obj, '__doc__')
        if doc is None:
            return None
        if obj is not type:
            typedoc = type(obj).__doc__
            if isinstance(typedoc, str) and typedoc == doc:
                return None
        return doc
    except AttributeError:
        return None

def _getdoc(object):
    """Get the documentation string for an object.

    All tabs are expanded to spaces.  To clean up docstrings that are
    indented to line up with blocks of code, any whitespace than can be
    uniformly removed from the second line onwards is removed."""
    doc = _getowndoc(object)
    if doc is None:
        try:
            doc = _finddoc(object)
        except (AttributeError, TypeError):
            return None
    if not isinstance(doc, str):
        return None
    return inspect.cleandoc(doc)

def getdoc(object):
    """Get the doc string or comments for an object."""
    result = _getdoc(object) or inspect.getcomments(object)
    return result and re.sub('^ *\n', '', result.rstrip()) or ''

def splitdoc(doc):
    """Split a doc string into a synopsis line (if any) and the rest."""
    lines = doc.strip().split('\n')
    if len(lines) == 1:
        return lines[0], ''
    elif len(lines) >= 2 and not lines[1].rstrip():
        return lines[0], '\n'.join(lines[2:])
    return '', '\n'.join(lines)

def _getargspec(object):
    try:
        signature = inspect.signature(object)
        if signature:
            name = getattr(object, '__name__', '')
            # <lambda> function are always single-line and should not be formatted
            max_width = (80 - len(name)) if name != '<lambda>' else None
            return signature.format(max_width=max_width)
    except (ValueError, TypeError):
        argspec = getattr(object, '__text_signature__', None)
        if argspec:
            if argspec[:2] == '($':
                argspec = '(' + argspec[2:]
            if getattr(object, '__self__', None) is not None:
                # Strip the bound argument.
                m = re.match(r'\(\w+(?:(?=\))|,\s*(?:/(?:(?=\))|,\s*))?)', argspec)
                if m:
                    argspec = '(' + argspec[m.end():]
        return argspec
    return None

def classname(object, modname):
    """Get a class name and qualify it with a module name if necessary."""
    name = object.__name__
    if object.__module__ != modname:
        name = object.__module__ + '.' + name
    return name

def parentname(object, modname):
    """Get a name of the enclosing class (qualified it with a module name
    if necessary) or module."""
    if '.' in object.__qualname__:
        name = object.__qualname__.rpartition('.')[0]
        if object.__module__ != modname:
            return object.__module__ + '.' + name
        else:
            return name
    else:
        if object.__module__ != modname:
            return object.__module__

def isdata(object):
    """Check if an object is of a type that probably means it's data."""
    return not (inspect.ismodule(object) or inspect.isclass(object) or
                inspect.isroutine(object) or inspect.isframe(object) or
                inspect.istraceback(object) or inspect.iscode(object))

def replace(text, *pairs):
    """Do a series of global replacements on a string."""
    while pairs:
        text = pairs[1].join(text.split(pairs[0]))
        pairs = pairs[2:]
    return text

def cram(text, maxlen):
    """Omit part of a string if needed to make it fit in a maximum length."""
    if len(text) > maxlen:
        pre = max(0, (maxlen-3)//2)
        post = max(0, maxlen-3-pre)
        return text[:pre] + '...' + text[len(text)-post:]
    return text

_re_stripid = re.compile(r' at 0x[0-9a-f]{6,16}(>+)$', re.IGNORECASE)
def stripid(text):
    """Remove the hexadecimal id from a Python object representation."""
    # The behaviour of %p is implementation-dependent in terms of case.
    return _re_stripid.sub(r'\1', text)

def _is_bound_method(fn):
    """
    Returns True if fn is a bound method, regardless of whether
    fn was implemented in Python or in C.
    """
    if inspect.ismethod(fn):
        return True
    if inspect.isbuiltin(fn):
        self = getattr(fn, '__self__', None)
        return not (inspect.ismodule(self) or (self is None))
    return False


def allmethods(cl):
    methods = {}
    for key, value in inspect.getmembers(cl, inspect.isroutine):
        methods[key] = 1
    for base in cl.__bases__:
        methods.update(allmethods(base)) # all your base are belong to us
    for key in methods.keys():
        methods[key] = getattr(cl, key)
    return methods

def _split_list(s, predicate):
    """Split sequence s via predicate, and return pair ([true], [false]).

    The return value is a 2-tuple of lists,
        ([x for x in s if predicate(x)],
         [x for x in s if not predicate(x)])
    """

    yes = []
    no = []
    for x in s:
        if predicate(x):
            yes.append(x)
        else:
            no.append(x)
    return yes, no

_future_feature_names = set(__future__.all_feature_names)

def visiblename(name, all=None, obj=None):
    """Decide whether to show documentation on a variable."""
    # Certain special names are redundant or internal.
    # XXX Remove __initializing__?
    if name in {'__author__', '__builtins__', '__cached__', '__credits__',
                '__date__', '__doc__', '__file__', '__spec__',
                '__loader__', '__module__', '__name__', '__package__',
                '__path__', '__qualname__', '__slots__', '__version__',
                '__static_attributes__', '__firstlineno__'}:
        return 0
    # Private names are hidden, but special names are displayed.
    if name.startswith('__') and name.endswith('__'): return 1
    # Namedtuples have public fields and methods with a single leading underscore
    if name.startswith('_') and hasattr(obj, '_fields'):
        return True
    # Ignore __future__ imports.
    if obj is not __future__ and name in _future_feature_names:
        if isinstance(getattr(obj, name, None), __future__._Feature):
            return False
    if all is not None:
        # only document that which the programmer exported in __all__
        return name in all
    else:
        return not name.startswith('_')

def classify_class_attrs(object):
    """Wrap inspect.classify_class_attrs, with fixup for data descriptors and bound methods."""
    results = []
    for (name, kind, cls, value) in inspect.classify_class_attrs(object):
        if inspect.isdatadescriptor(value):
            kind = 'data descriptor'
            if isinstance(value, property) and value.fset is None:
                kind = 'readonly property'
        elif kind == 'method' and _is_bound_method(value):
            kind = 'static method'
        results.append((name, kind, cls, value))
    return results

def sort_attributes(attrs, object):
    'Sort the attrs list in-place by _fields and then alphabetically by name'
    # This allows data descriptors to be ordered according
    # to a _fields attribute if present.
    fields = getattr(object, '_fields', [])
    try:
        field_order = {name : i-len(fields) for (i, name) in enumerate(fields)}
    except TypeError:
        field_order = {}
    keyfunc = lambda attr: (field_order.get(attr[0], 0), attr[0])
    attrs.sort(key=keyfunc)

# ----------------------------------------------------- module manipulation

def ispackage(path):
    """Guess whether a path refers to a package directory."""
    warnings.warn('The pydoc.ispackage() function is deprecated',
                  DeprecationWarning, stacklevel=2)
    if os.path.isdir(path):
        for ext in ('.py', '.pyc'):
            if os.path.isfile(os.path.join(path, '__init__' + ext)):
                return True
    return False

def source_synopsis(file):
    """Return the one-line summary of a file object, if present"""

    string = ''
    try:
        tokens = tokenize.generate_tokens(file.readline)
        for tok_type, tok_string, _, _, _ in tokens:
            if tok_type == tokenize.STRING:
                string += tok_string
            elif tok_type == tokenize.NEWLINE:
                with warnings.catch_warnings():
                    # Ignore the "invalid escape sequence" warning.
                    warnings.simplefilter("ignore", SyntaxWarning)
                    docstring = ast.literal_eval(string)
                if not isinstance(docstring, str):
                    return None
                return docstring.strip().split('\n')[0].strip()
            elif tok_type == tokenize.OP and tok_string in ('(', ')'):
                string += tok_string
            elif tok_type not in (tokenize.COMMENT, tokenize.NL, tokenize.ENCODING):
                return None
    except (tokenize.TokenError, UnicodeDecodeError, SyntaxError):
        return None
    return None

def synopsis(filename, cache={}):
    """Get the one-line summary out of a module file."""
    mtime = os.stat(filename).st_mtime
    lastupdate, result = cache.get(filename, (None, None))
    if lastupdate is None or lastupdate < mtime:
        # Look for binary suffixes first, falling back to source.
        if filename.endswith(tuple(importlib.machinery.BYTECODE_SUFFIXES)):
            loader_cls = importlib.machinery.SourcelessFileLoader
        elif filename.endswith(tuple(importlib.machinery.EXTENSION_SUFFIXES)):
            loader_cls = importlib.machinery.ExtensionFileLoader
        else:
            loader_cls = None
        # Now handle the choice.
        if loader_cls is None:
            # Must be a source file.
            try:
                file = tokenize.open(filename)
            except OSError:
                # module can't be opened, so skip it
                return None
            # text modules can be directly examined
            with file:
                result = source_synopsis(file)
        else:
            # Must be a binary module, which has to be imported.
            loader = loader_cls('__temp__', filename)
            # XXX We probably don't need to pass in the loader here.
            spec = importlib.util.spec_from_file_location('__temp__', filename,
                                                          loader=loader)
            try:
                module = importlib._bootstrap._load(spec)
            except:
                return None
            del sys.modules['__temp__']
            result = module.__doc__.splitlines()[0] if module.__doc__ else None
        # Cache the result.
        cache[filename] = (mtime, result)
    return result

class ErrorDuringImport(Exception):
    """Errors that occurred while trying to import something to document it."""
    def __init__(self, filename, exc_info):
        if not isinstance(exc_info, tuple):
            assert isinstance(exc_info, BaseException)
            self.exc = type(exc_info)
            self.value = exc_info
            self.tb = exc_info.__traceback__
        else:
            warnings.warn("A tuple value for exc_info is deprecated, use an exception instance",
                          DeprecationWarning)

            self.exc, self.value, self.tb = exc_info
        self.filename = filename

    def __str__(self):
        exc = self.exc.__name__
        return 'problem in %s - %s: %s' % (self.filename, exc, self.value)

def importfile(path):
    """Import a Python source file or compiled file given its path."""
    magic = importlib.util.MAGIC_NUMBER
    with open(path, 'rb') as file:
        is_bytecode = magic == file.read(len(magic))
    filename = os.path.basename(path)
    name, ext = os.path.splitext(filename)
    if is_bytecode:
        loader = importlib._bootstrap_external.SourcelessFileLoader(name, path)
    else:
        loader = importlib._bootstrap_external.SourceFileLoader(name, path)
    # XXX We probably don't need to pass in the loader here.
    spec = importlib.util.spec_from_file_location(name, path, loader=loader)
    try:
        return importlib._bootstrap._load(spec)
    except BaseException as err:
        raise ErrorDuringImport(path, err)

def safeimport(path, forceload=0, cache={}):
    """Import a module; handle errors; return None if the module isn't found.

    If the module *is* found but an exception occurs, it's wrapped in an
    ErrorDuringImport exception and reraised.  Unlike __import__, if a
    package path is specified, the module at the end of the path is returned,
    not the package at the beginning.  If the optional 'forceload' argument
    is 1, we reload the module from disk (unless it's a dynamic extension)."""
    try:
        # If forceload is 1 and the module has been previously loaded from
        # disk, we always have to reload the module.  Checking the file's
        # mtime isn't good enough (e.g. the module could contain a class
        # that inherits from another module that has changed).
        if forceload and path in sys.modules:
            if path not in sys.builtin_module_names:
                # Remove the module from sys.modules and re-import to try
                # and avoid problems with partially loaded modules.
                # Also remove any submodules because they won't appear
                # in the newly loaded module's namespace if they're already
                # in sys.modules.
                subs = [m for m in sys.modules if m.startswith(path + '.')]
                for key in [path] + subs:
                    # Prevent garbage collection.
                    cache[key] = sys.modules[key]
                    del sys.modules[key]
        module = importlib.import_module(path)
    except BaseException as err:
        # Did the error occur before or after the module was found?
        if path in sys.modules:
            # An error occurred while executing the imported module.
            raise ErrorDuringImport(sys.modules[path].__file__, err)
        elif type(err) is SyntaxError:
            # A SyntaxError occurred before we could execute the module.
            raise ErrorDuringImport(err.filename, err)
        elif isinstance(err, ImportError) and err.name == path:
            # No such module in the path.
            return None
        else:
            # Some other error occurred during the importing process.
            raise ErrorDuringImport(path, err)
    return module

# ---------------------------------------------------- formatter base class

class Doc:

    PYTHONDOCS = os.environ.get("PYTHONDOCS",
                                "https://docs.python.org/%d.%d/library"
                                % sys.version_info[:2])

    def document(self, object, name=None, *args):
        """Generate documentation for an object."""
        args = (object, name) + args
        # 'try' clause is to attempt to handle the possibility that inspect
        # identifies something in a way that pydoc itself has issues handling;
        # think 'super' and how it is a descriptor (which raises the exception
        # by lacking a __name__ attribute) and an instance.
        try:
            if inspect.ismodule(object): return self.docmodule(*args)
            if inspect.isclass(object): return self.docclass(*args)
            if inspect.isroutine(object): return self.docroutine(*args)
        except AttributeError:
            pass
        if inspect.isdatadescriptor(object): return self.docdata(*args)
        return self.docother(*args)

    def fail(self, object, name=None, *args):
        """Raise an exception for unimplemented types."""
        message = "don't know how to document object%s of type %s" % (
            name and ' ' + repr(name), type(object).__name__)
        raise TypeError(message)

    docmodule = docclass = docroutine = docother = docproperty = docdata = fail

    def getdocloc(self, object, basedir=sysconfig.get_path('stdlib')):
        """Return the location of module docs or None"""

        try:
            file = inspect.getabsfile(object)
        except TypeError:
            file = '(built-in)'

        docloc = os.environ.get("PYTHONDOCS", self.PYTHONDOCS)

        basedir = os.path.normcase(basedir)
        if (isinstance(object, type(os)) and
            (object.__name__ in ('errno', 'exceptions', 'gc',
                                 'marshal', 'posix', 'signal', 'sys',
                                 '_thread', 'zipimport') or
             (file.startswith(basedir) and
              not file.startswith(os.path.join(basedir, 'site-packages')))) and
            object.__name__ not in ('xml.etree', 'test.test_pydoc.pydoc_mod')):
            if docloc.startswith(("http://", "https://")):
                docloc = "{}/{}.html".format(docloc.rstrip("/"), object.__name__.lower())
            else:
                docloc = os.path.join(docloc, object.__name__.lower() + ".html")
        else:
            docloc = None
        return docloc

# -------------------------------------------- HTML documentation generator

class HTMLRepr(Repr):
    """Class for safely making an HTML representation of a Python object."""
    def __init__(self):
        Repr.__init__(self)
        self.maxlist = self.maxtuple = 20
        self.maxdict = 10
        self.maxstring = self.maxother = 100

    def escape(self, text):
        return replace(text, '&', '&amp;', '<', '&lt;', '>', '&gt;')

    def repr(self, object):
        return Repr.repr(self, object)

    def repr1(self, x, level):
        if hasattr(type(x), '__name__'):
            methodname = 'repr_' + '_'.join(type(x).__name__.split())
            if hasattr(self, methodname):
                return getattr(self, methodname)(x, level)
        return self.escape(cram(stripid(repr(x)), self.maxother))

    def repr_string(self, x, level):
        test = cram(x, self.maxstring)
        testrepr = repr(test)
        if '\\' in test and '\\' not in replace(testrepr, r'\\', ''):
            # Backslashes are only literal in the string and are never
            # needed to make any special characters, so show a raw string.
            return 'r' + testrepr[0] + self.escape(test) + testrepr[0]
        return re.sub(r'((\\[\\abfnrtv\'"]|\\[0-9]..|\\x..|\\u....)+)',
                      r'<span class="repr">\1</span>',
                      self.escape(testrepr))

    repr_str = repr_string

    def repr_instance(self, x, level):
        try:
            return self.escape(cram(stripid(repr(x)), self.maxstring))
        except:
            return self.escape('<%s instance>' % x.__class__.__name__)

    repr_unicode = repr_string

class HTMLDoc(Doc):
    """Formatter class for HTML documentation."""

    # ------------------------------------------- HTML formatting utilities

    _repr_instance = HTMLRepr()
    repr = _repr_instance.repr
    escape = _repr_instance.escape

    def page(self, title, contents):
        """Format an HTML page."""
        return '''\
<!DOCTYPE html>
<html lang="en">
<head>
<meta charset="utf-8">
<title>Python: %s</title>
</head><body>
%s
</body></html>''' % (title, contents)

    def heading(self, title, extras=''):
        """Format a page heading."""
        return '''
<table class="heading">
<tr class="heading-text decor">
<td class="title">&nbsp;<br>%s</td>
<td class="extra">%s</td></tr></table>
    ''' % (title, extras or '&nbsp;')

    def section(self, title, cls, contents, width=6,
                prelude='', marginalia=None, gap='&nbsp;'):
        """Format a section with a heading."""
        if marginalia is None:
            marginalia = '<span class="code">' + '&nbsp;' * width + '</span>'
        result = '''<p>
<table class="section">
<tr class="decor %s-decor heading-text">
<td class="section-title" colspan=3>&nbsp;<br>%s</td></tr>
    ''' % (cls, title)
        if prelude:
            result = result + '''
<tr><td class="decor %s-decor" rowspan=2>%s</td>
<td class="decor %s-decor" colspan=2>%s</td></tr>
<tr><td>%s</td>''' % (cls, marginalia, cls, prelude, gap)
        else:
            result = result + '''
<tr><td class="decor %s-decor">%s</td><td>%s</td>''' % (cls, marginalia, gap)

        return result + '\n<td class="singlecolumn">%s</td></tr></table>' % contents

    def bigsection(self, title, *args):
        """Format a section with a big heading."""
        title = '<strong class="bigsection">%s</strong>' % title
        return self.section(title, *args)

    def preformat(self, text):
        """Format literal preformatted text."""
        text = self.escape(text.expandtabs())
        return replace(text, '\n\n', '\n \n', '\n\n', '\n \n',
                             ' ', '&nbsp;', '\n', '<br>\n')

    def multicolumn(self, list, format):
        """Format a list of items into a multi-column list."""
        result = ''
        rows = (len(list) + 3) // 4
        for col in range(4):
            result = result + '<td class="multicolumn">'
            for i in range(rows*col, rows*col+rows):
                if i < len(list):
                    result = result + format(list[i]) + '<br>\n'
            result = result + '</td>'
        return '<table><tr>%s</tr></table>' % result

    def grey(self, text): return '<span class="grey">%s</span>' % text

    def namelink(self, name, *dicts):
        """Make a link for an identifier, given name-to-URL mappings."""
        for dict in dicts:
            if name in dict:
                return '<a href="%s">%s</a>' % (dict[name], name)
        return name

    def classlink(self, object, modname):
        """Make a link for a class."""
        name, module = object.__name__, sys.modules.get(object.__module__)
        if hasattr(module, name) and getattr(module, name) is object:
            return '<a href="%s.html#%s">%s</a>' % (
                module.__name__, name, classname(object, modname))
        return classname(object, modname)

    def parentlink(self, object, modname):
        """Make a link for the enclosing class or module."""
        link = None
        name, module = object.__name__, sys.modules.get(object.__module__)
        if hasattr(module, name) and getattr(module, name) is object:
            if '.' in object.__qualname__:
                name = object.__qualname__.rpartition('.')[0]
                if object.__module__ != modname:
                    link = '%s.html#%s' % (module.__name__, name)
                else:
                    link = '#%s' % name
            else:
                if object.__module__ != modname:
                    link = '%s.html' % module.__name__
        if link:
            return '<a href="%s">%s</a>' % (link, parentname(object, modname))
        else:
            return parentname(object, modname)

    def modulelink(self, object):
        """Make a link for a module."""
        return '<a href="%s.html">%s</a>' % (object.__name__, object.__name__)

    def modpkglink(self, modpkginfo):
        """Make a link for a module or package to display in an index."""
        name, path, ispackage, shadowed = modpkginfo
        if shadowed:
            return self.grey(name)
        if path:
            url = '%s.%s.html' % (path, name)
        else:
            url = '%s.html' % name
        if ispackage:
            text = '<strong>%s</strong>&nbsp;(package)' % name
        else:
            text = name
        return '<a href="%s">%s</a>' % (url, text)

    def filelink(self, url, path):
        """Make a link to source file."""
        return '<a href="file:%s">%s</a>' % (url, path)

    def markup(self, text, escape=None, funcs={}, classes={}, methods={}):
        """Mark up some plain text, given a context of symbols to look for.
        Each context dictionary maps object names to anchor names."""
        escape = escape or self.escape
        results = []
        here = 0
        pattern = re.compile(r'\b((http|https|ftp)://\S+[\w/]|'
                                r'RFC[- ]?(\d+)|'
                                r'PEP[- ]?(\d+)|'
                                r'(self\.)?(\w+))')
        while match := pattern.search(text, here):
            start, end = match.span()
            results.append(escape(text[here:start]))

            all, scheme, rfc, pep, selfdot, name = match.groups()
            if scheme:
                url = escape(all).replace('"', '&quot;')
                results.append('<a href="%s">%s</a>' % (url, url))
            elif rfc:
                url = 'https://www.rfc-editor.org/rfc/rfc%d.txt' % int(rfc)
                results.append('<a href="%s">%s</a>' % (url, escape(all)))
            elif pep:
                url = 'https://peps.python.org/pep-%04d/' % int(pep)
                results.append('<a href="%s">%s</a>' % (url, escape(all)))
            elif selfdot:
                # Create a link for methods like 'self.method(...)'
                # and use <strong> for attributes like 'self.attr'
                if text[end:end+1] == '(':
                    results.append('self.' + self.namelink(name, methods))
                else:
                    results.append('self.<strong>%s</strong>' % name)
            elif text[end:end+1] == '(':
                results.append(self.namelink(name, methods, funcs, classes))
            else:
                results.append(self.namelink(name, classes))
            here = end
        results.append(escape(text[here:]))
        return ''.join(results)

    # ---------------------------------------------- type-specific routines

    def formattree(self, tree, modname, parent=None):
        """Produce HTML for a class tree as given by inspect.getclasstree()."""
        result = ''
        for entry in tree:
            if isinstance(entry, tuple):
                c, bases = entry
                result = result + '<dt class="heading-text">'
                result = result + self.classlink(c, modname)
                if bases and bases != (parent,):
                    parents = []
                    for base in bases:
                        parents.append(self.classlink(base, modname))
                    result = result + '(' + ', '.join(parents) + ')'
                result = result + '\n</dt>'
            elif isinstance(entry, list):
                result = result + '<dd>\n%s</dd>\n' % self.formattree(
                    entry, modname, c)
        return '<dl>\n%s</dl>\n' % result

    def docmodule(self, object, name=None, mod=None, *ignored):
        """Produce HTML documentation for a module object."""
        name = object.__name__ # ignore the passed-in name
        try:
            all = object.__all__
        except AttributeError:
            all = None
        parts = name.split('.')
        links = []
        for i in range(len(parts)-1):
            links.append(
                '<a href="%s.html" class="white">%s</a>' %
                ('.'.join(parts[:i+1]), parts[i]))
        linkedname = '.'.join(links + parts[-1:])
        head = '<strong class="title">%s</strong>' % linkedname
        try:
            path = inspect.getabsfile(object)
            url = urllib.parse.quote(path)
            filelink = self.filelink(url, path)
        except TypeError:
            filelink = '(built-in)'
        info = []
        if hasattr(object, '__version__'):
            version = str(object.__version__)
            if version[:11] == '$' + 'Revision: ' and version[-1:] == '$':
                version = version[11:-1].strip()
            info.append('version %s' % self.escape(version))
        if hasattr(object, '__date__'):
            info.append(self.escape(str(object.__date__)))
        if info:
            head = head + ' (%s)' % ', '.join(info)
        docloc = self.getdocloc(object)
        if docloc is not None:
            docloc = '<br><a href="%(docloc)s">Module Reference</a>' % locals()
        else:
            docloc = ''
        result = self.heading(head, '<a href=".">index</a><br>' + filelink + docloc)

        modules = inspect.getmembers(object, inspect.ismodule)

        classes, cdict = [], {}
        for key, value in inspect.getmembers(object, inspect.isclass):
            # if __all__ exists, believe it.  Otherwise use old heuristic.
            if (all is not None or
                (inspect.getmodule(value) or object) is object):
                if visiblename(key, all, object):
                    classes.append((key, value))
                    cdict[key] = cdict[value] = '#' + key
        for key, value in classes:
            for base in value.__bases__:
                key, modname = base.__name__, base.__module__
                module = sys.modules.get(modname)
                if modname != name and module and hasattr(module, key):
                    if getattr(module, key) is base:
                        if not key in cdict:
                            cdict[key] = cdict[base] = modname + '.html#' + key
        funcs, fdict = [], {}
        for key, value in inspect.getmembers(object, inspect.isroutine):
            # if __all__ exists, believe it.  Otherwise use a heuristic.
            if (all is not None
                or (inspect.getmodule(value) or object) is object):
                if visiblename(key, all, object):
                    funcs.append((key, value))
                    fdict[key] = '#-' + key
                    if inspect.isfunction(value): fdict[value] = fdict[key]
        data = []
        for key, value in inspect.getmembers(object, isdata):
            if visiblename(key, all, object):
                data.append((key, value))

        doc = self.markup(getdoc(object), self.preformat, fdict, cdict)
        doc = doc and '<span class="code">%s</span>' % doc
        result = result + '<p>%s</p>\n' % doc

        if hasattr(object, '__path__'):
            modpkgs = []
            for importer, modname, ispkg in pkgutil.iter_modules(object.__path__):
                modpkgs.append((modname, name, ispkg, 0))
            modpkgs.sort()
            contents = self.multicolumn(modpkgs, self.modpkglink)
            result = result + self.bigsection(
                'Package Contents', 'pkg-content', contents)
        elif modules:
            contents = self.multicolumn(
                modules, lambda t: self.modulelink(t[1]))
            result = result + self.bigsection(
                'Modules', 'pkg-content', contents)

        if classes:
            classlist = [value for (key, value) in classes]
            contents = [
                self.formattree(inspect.getclasstree(classlist, 1), name)]
            for key, value in classes:
                contents.append(self.document(value, key, name, fdict, cdict))
            result = result + self.bigsection(
                'Classes', 'index', ' '.join(contents))
        if funcs:
            contents = []
            for key, value in funcs:
                contents.append(self.document(value, key, name, fdict, cdict))
            result = result + self.bigsection(
                'Functions', 'functions', ' '.join(contents))
        if data:
            contents = []
            for key, value in data:
                contents.append(self.document(value, key))
            result = result + self.bigsection(
                'Data', 'data', '<br>\n'.join(contents))
        if hasattr(object, '__author__'):
            contents = self.markup(str(object.__author__), self.preformat)
            result = result + self.bigsection('Author', 'author', contents)
        if hasattr(object, '__credits__'):
            contents = self.markup(str(object.__credits__), self.preformat)
            result = result + self.bigsection('Credits', 'credits', contents)

        return result

    def docclass(self, object, name=None, mod=None, funcs={}, classes={},
                 *ignored):
        """Produce HTML documentation for a class object."""
        realname = object.__name__
        name = name or realname
        bases = object.__bases__

        contents = []
        push = contents.append

        # Cute little class to pump out a horizontal rule between sections.
        class HorizontalRule:
            def __init__(self):
                self.needone = 0
            def maybe(self):
                if self.needone:
                    push('<hr>\n')
                self.needone = 1
        hr = HorizontalRule()

        # List the mro, if non-trivial.
        mro = deque(inspect.getmro(object))
        if len(mro) > 2:
            hr.maybe()
            push('<dl><dt>Method resolution order:</dt>\n')
            for base in mro:
                push('<dd>%s</dd>\n' % self.classlink(base,
                                                      object.__module__))
            push('</dl>\n')

        def spill(msg, attrs, predicate):
            ok, attrs = _split_list(attrs, predicate)
            if ok:
                hr.maybe()
                push(msg)
                for name, kind, homecls, value in ok:
                    try:
                        value = getattr(object, name)
                    except Exception:
                        # Some descriptors may meet a failure in their __get__.
                        # (bug #1785)
                        push(self.docdata(value, name, mod))
                    else:
                        push(self.document(value, name, mod,
                                        funcs, classes, mdict, object, homecls))
                    push('\n')
            return attrs

        def spilldescriptors(msg, attrs, predicate):
            ok, attrs = _split_list(attrs, predicate)
            if ok:
                hr.maybe()
                push(msg)
                for name, kind, homecls, value in ok:
                    push(self.docdata(value, name, mod))
            return attrs

        def spilldata(msg, attrs, predicate):
            ok, attrs = _split_list(attrs, predicate)
            if ok:
                hr.maybe()
                push(msg)
                for name, kind, homecls, value in ok:
                    base = self.docother(getattr(object, name), name, mod)
                    doc = getdoc(value)
                    if not doc:
                        push('<dl><dt>%s</dl>\n' % base)
                    else:
                        doc = self.markup(getdoc(value), self.preformat,
                                          funcs, classes, mdict)
                        doc = '<dd><span class="code">%s</span>' % doc
                        push('<dl><dt>%s%s</dl>\n' % (base, doc))
                    push('\n')
            return attrs

        attrs = [(name, kind, cls, value)
                 for name, kind, cls, value in classify_class_attrs(object)
                 if visiblename(name, obj=object)]

        mdict = {}
        for key, kind, homecls, value in attrs:
            mdict[key] = anchor = '#' + name + '-' + key
            try:
                value = getattr(object, name)
            except Exception:
                # Some descriptors may meet a failure in their __get__.
                # (bug #1785)
                pass
            try:
                # The value may not be hashable (e.g., a data attr with
                # a dict or list value).
                mdict[value] = anchor
            except TypeError:
                pass

        while attrs:
            if mro:
                thisclass = mro.popleft()
            else:
                thisclass = attrs[0][2]
            attrs, inherited = _split_list(attrs, lambda t: t[2] is thisclass)

            if object is not builtins.object and thisclass is builtins.object:
                attrs = inherited
                continue
            elif thisclass is object:
                tag = 'defined here'
            else:
                tag = 'inherited from %s' % self.classlink(thisclass,
                                                           object.__module__)
            tag += ':<br>\n'

            sort_attributes(attrs, object)

            # Pump out the attrs, segregated by kind.
            attrs = spill('Methods %s' % tag, attrs,
                          lambda t: t[1] == 'method')
            attrs = spill('Class methods %s' % tag, attrs,
                          lambda t: t[1] == 'class method')
            attrs = spill('Static methods %s' % tag, attrs,
                          lambda t: t[1] == 'static method')
            attrs = spilldescriptors("Readonly properties %s" % tag, attrs,
                                     lambda t: t[1] == 'readonly property')
            attrs = spilldescriptors('Data descriptors %s' % tag, attrs,
                                     lambda t: t[1] == 'data descriptor')
            attrs = spilldata('Data and other attributes %s' % tag, attrs,
                              lambda t: t[1] == 'data')
            assert attrs == []
            attrs = inherited

        contents = ''.join(contents)

        if name == realname:
            title = '<a name="%s">class <strong>%s</strong></a>' % (
                name, realname)
        else:
            title = '<strong>%s</strong> = <a name="%s">class %s</a>' % (
                name, name, realname)
        if bases:
            parents = []
            for base in bases:
                parents.append(self.classlink(base, object.__module__))
            title = title + '(%s)' % ', '.join(parents)

        decl = ''
        argspec = _getargspec(object)
        if argspec and argspec != '()':
            decl = name + self.escape(argspec) + '\n\n'

        doc = getdoc(object)
        if decl:
            doc = decl + (doc or '')
        doc = self.markup(doc, self.preformat, funcs, classes, mdict)
        doc = doc and '<span class="code">%s<br>&nbsp;</span>' % doc

        return self.section(title, 'title', contents, 3, doc)

    def formatvalue(self, object):
        """Format an argument default value as text."""
        return self.grey('=' + self.repr(object))

    def docroutine(self, object, name=None, mod=None,
                   funcs={}, classes={}, methods={}, cl=None, homecls=None):
        """Produce HTML documentation for a function or method object."""
        realname = object.__name__
        name = name or realname
        if homecls is None:
            homecls = cl
        anchor = ('' if cl is None else cl.__name__) + '-' + name
        note = ''
        skipdocs = False
        imfunc = None
        if _is_bound_method(object):
            imself = object.__self__
            if imself is cl:
                imfunc = getattr(object, '__func__', None)
            elif inspect.isclass(imself):
                note = ' class method of %s' % self.classlink(imself, mod)
            else:
                note = ' method of %s instance' % self.classlink(
                    imself.__class__, mod)
        elif (inspect.ismethoddescriptor(object) or
              inspect.ismethodwrapper(object)):
            try:
                objclass = object.__objclass__
            except AttributeError:
                pass
            else:
                if cl is None:
                    note = ' unbound %s method' % self.classlink(objclass, mod)
                elif objclass is not homecls:
                    note = ' from ' + self.classlink(objclass, mod)
        else:
            imfunc = object
        if inspect.isfunction(imfunc) and homecls is not None and (
            imfunc.__module__ != homecls.__module__ or
            imfunc.__qualname__ != homecls.__qualname__ + '.' + realname):
            pname = self.parentlink(imfunc, mod)
            if pname:
                note = ' from %s' % pname

        if (inspect.iscoroutinefunction(object) or
                inspect.isasyncgenfunction(object)):
            asyncqualifier = 'async '
        else:
            asyncqualifier = ''

        if name == realname:
            title = '<a name="%s"><strong>%s</strong></a>' % (anchor, realname)
        else:
            if (cl is not None and
                inspect.getattr_static(cl, realname, []) is object):
                reallink = '<a href="#%s">%s</a>' % (
                    cl.__name__ + '-' + realname, realname)
                skipdocs = True
                if note.startswith(' from '):
                    note = ''
            else:
                reallink = realname
            title = '<a name="%s"><strong>%s</strong></a> = %s' % (
                anchor, name, reallink)
        argspec = None
        if inspect.isroutine(object):
            argspec = _getargspec(object)
            if argspec and realname == '<lambda>':
                title = '<strong>%s</strong> <em>lambda</em> ' % name
                # XXX lambda's won't usually have func_annotations['return']
                # since the syntax doesn't support but it is possible.
                # So removing parentheses isn't truly safe.
                if not object.__annotations__:
                    argspec = argspec[1:-1] # remove parentheses
        if not argspec:
            argspec = '(...)'

        decl = asyncqualifier + title + self.escape(argspec) + (note and
               self.grey('<span class="heading-text">%s</span>' % note))

        if skipdocs:
            return '<dl><dt>%s</dt></dl>\n' % decl
        else:
            doc = self.markup(
                getdoc(object), self.preformat, funcs, classes, methods)
            doc = doc and '<dd><span class="code">%s</span></dd>' % doc
            return '<dl><dt>%s</dt>%s</dl>\n' % (decl, doc)

    def docdata(self, object, name=None, mod=None, cl=None, *ignored):
        """Produce html documentation for a data descriptor."""
        results = []
        push = results.append

        if name:
            push('<dl><dt><strong>%s</strong></dt>\n' % name)
        doc = self.markup(getdoc(object), self.preformat)
        if doc:
            push('<dd><span class="code">%s</span></dd>\n' % doc)
        push('</dl>\n')

        return ''.join(results)

    docproperty = docdata

    def docother(self, object, name=None, mod=None, *ignored):
        """Produce HTML documentation for a data object."""
        lhs = name and '<strong>%s</strong> = ' % name or ''
        return lhs + self.repr(object)

    def index(self, dir, shadowed=None):
        """Generate an HTML index for a directory of modules."""
        modpkgs = []
        if shadowed is None: shadowed = {}
        for importer, name, ispkg in pkgutil.iter_modules([dir]):
            if any((0xD800 <= ord(ch) <= 0xDFFF) for ch in name):
                # ignore a module if its name contains a surrogate character
                continue
            modpkgs.append((name, '', ispkg, name in shadowed))
            shadowed[name] = 1

        modpkgs.sort()
        contents = self.multicolumn(modpkgs, self.modpkglink)
        return self.bigsection(dir, 'index', contents)

# -------------------------------------------- text documentation generator

class TextRepr(Repr):
    """Class for safely making a text representation of a Python object."""
    def __init__(self):
        Repr.__init__(self)
        self.maxlist = self.maxtuple = 20
        self.maxdict = 10
        self.maxstring = self.maxother = 100

    def repr1(self, x, level):
        if hasattr(type(x), '__name__'):
            methodname = 'repr_' + '_'.join(type(x).__name__.split())
            if hasattr(self, methodname):
                return getattr(self, methodname)(x, level)
        return cram(stripid(repr(x)), self.maxother)

    def repr_string(self, x, level):
        test = cram(x, self.maxstring)
        testrepr = repr(test)
        if '\\' in test and '\\' not in replace(testrepr, r'\\', ''):
            # Backslashes are only literal in the string and are never
            # needed to make any special characters, so show a raw string.
            return 'r' + testrepr[0] + test + testrepr[0]
        return testrepr

    repr_str = repr_string

    def repr_instance(self, x, level):
        try:
            return cram(stripid(repr(x)), self.maxstring)
        except:
            return '<%s instance>' % x.__class__.__name__

class TextDoc(Doc):
    """Formatter class for text documentation."""

    # ------------------------------------------- text formatting utilities

    _repr_instance = TextRepr()
    repr = _repr_instance.repr

    def bold(self, text):
        """Format a string in bold by overstriking."""
        return ''.join(ch + '\b' + ch for ch in text)

    def indent(self, text, prefix='    '):
        """Indent text by prepending a given prefix to each line."""
        if not text: return ''
        lines = [(prefix + line).rstrip() for line in text.split('\n')]
        return '\n'.join(lines)

    def section(self, title, contents):
        """Format a section with a given heading."""
        clean_contents = self.indent(contents).rstrip()
        return self.bold(title) + '\n' + clean_contents + '\n\n'

    # ---------------------------------------------- type-specific routines

    def formattree(self, tree, modname, parent=None, prefix=''):
        """Render in text a class tree as returned by inspect.getclasstree()."""
        result = ''
        for entry in tree:
            if isinstance(entry, tuple):
                c, bases = entry
                result = result + prefix + classname(c, modname)
                if bases and bases != (parent,):
                    parents = (classname(c, modname) for c in bases)
                    result = result + '(%s)' % ', '.join(parents)
                result = result + '\n'
            elif isinstance(entry, list):
                result = result + self.formattree(
                    entry, modname, c, prefix + '    ')
        return result

    def docmodule(self, object, name=None, mod=None, *ignored):
        """Produce text documentation for a given module object."""
        name = object.__name__ # ignore the passed-in name
        synop, desc = splitdoc(getdoc(object))
        result = self.section('NAME', name + (synop and ' - ' + synop))
        all = getattr(object, '__all__', None)
        docloc = self.getdocloc(object)
        if docloc is not None:
            result = result + self.section('MODULE REFERENCE', docloc + """

The following documentation is automatically generated from the Python
source files.  It may be incomplete, incorrect or include features that
are considered implementation detail and may vary between Python
implementations.  When in doubt, consult the module reference at the
location listed above.
""")

        if desc:
            result = result + self.section('DESCRIPTION', desc)

        classes = []
        for key, value in inspect.getmembers(object, inspect.isclass):
            # if __all__ exists, believe it.  Otherwise use old heuristic.
            if (all is not None
                or (inspect.getmodule(value) or object) is object):
                if visiblename(key, all, object):
                    classes.append((key, value))
        funcs = []
        for key, value in inspect.getmembers(object, inspect.isroutine):
            # if __all__ exists, believe it.  Otherwise use a heuristic.
            if (all is not None
                or (inspect.getmodule(value) or object) is object):
                if visiblename(key, all, object):
                    funcs.append((key, value))
        data = []
        for key, value in inspect.getmembers(object, isdata):
            if visiblename(key, all, object):
                data.append((key, value))

        modpkgs = []
        modpkgs_names = set()
        if hasattr(object, '__path__'):
            for importer, modname, ispkg in pkgutil.iter_modules(object.__path__):
                modpkgs_names.add(modname)
                if ispkg:
                    modpkgs.append(modname + ' (package)')
                else:
                    modpkgs.append(modname)

            modpkgs.sort()
            result = result + self.section(
                'PACKAGE CONTENTS', '\n'.join(modpkgs))

        # Detect submodules as sometimes created by C extensions
        submodules = []
        for key, value in inspect.getmembers(object, inspect.ismodule):
            if value.__name__.startswith(name + '.') and key not in modpkgs_names:
                submodules.append(key)
        if submodules:
            submodules.sort()
            result = result + self.section(
                'SUBMODULES', '\n'.join(submodules))

        if classes:
            classlist = [value for key, value in classes]
            contents = [self.formattree(
                inspect.getclasstree(classlist, 1), name)]
            for key, value in classes:
                contents.append(self.document(value, key, name))
            result = result + self.section('CLASSES', '\n'.join(contents))

        if funcs:
            contents = []
            for key, value in funcs:
                contents.append(self.document(value, key, name))
            result = result + self.section('FUNCTIONS', '\n'.join(contents))

        if data:
            contents = []
            for key, value in data:
                contents.append(self.docother(value, key, name, maxlen=70))
            result = result + self.section('DATA', '\n'.join(contents))

        if hasattr(object, '__version__'):
            version = str(object.__version__)
            if version[:11] == '$' + 'Revision: ' and version[-1:] == '$':
                version = version[11:-1].strip()
            result = result + self.section('VERSION', version)
        if hasattr(object, '__date__'):
            result = result + self.section('DATE', str(object.__date__))
        if hasattr(object, '__author__'):
            result = result + self.section('AUTHOR', str(object.__author__))
        if hasattr(object, '__credits__'):
            result = result + self.section('CREDITS', str(object.__credits__))
        try:
            file = inspect.getabsfile(object)
        except TypeError:
            file = '(built-in)'
        result = result + self.section('FILE', file)
        return result

    def docclass(self, object, name=None, mod=None, *ignored):
        """Produce text documentation for a given class object."""
        realname = object.__name__
        name = name or realname
        bases = object.__bases__

        def makename(c, m=object.__module__):
            return classname(c, m)

        if name == realname:
            title = 'class ' + self.bold(realname)
        else:
            title = self.bold(name) + ' = class ' + realname
        if bases:
            parents = map(makename, bases)
            title = title + '(%s)' % ', '.join(parents)

        contents = []
        push = contents.append

        argspec = _getargspec(object)
        if argspec and argspec != '()':
            push(name + argspec + '\n')

        doc = getdoc(object)
        if doc:
            push(doc + '\n')

        # List the mro, if non-trivial.
        mro = deque(inspect.getmro(object))
        if len(mro) > 2:
            push("Method resolution order:")
            for base in mro:
                push('    ' + makename(base))
            push('')

        # List the built-in subclasses, if any:
        subclasses = sorted(
            (str(cls.__name__) for cls in type.__subclasses__(object)
             if not cls.__name__.startswith("_") and cls.__module__ == "builtins"),
            key=str.lower
        )
        no_of_subclasses = len(subclasses)
        MAX_SUBCLASSES_TO_DISPLAY = 4
        if subclasses:
            push("Built-in subclasses:")
            for subclassname in subclasses[:MAX_SUBCLASSES_TO_DISPLAY]:
                push('    ' + subclassname)
            if no_of_subclasses > MAX_SUBCLASSES_TO_DISPLAY:
                push('    ... and ' +
                     str(no_of_subclasses - MAX_SUBCLASSES_TO_DISPLAY) +
                     ' other subclasses')
            push('')

        # Cute little class to pump out a horizontal rule between sections.
        class HorizontalRule:
            def __init__(self):
                self.needone = 0
            def maybe(self):
                if self.needone:
                    push('-' * 70)
                self.needone = 1
        hr = HorizontalRule()

        def spill(msg, attrs, predicate):
            ok, attrs = _split_list(attrs, predicate)
            if ok:
                hr.maybe()
                push(msg)
                for name, kind, homecls, value in ok:
                    try:
                        value = getattr(object, name)
                    except Exception:
                        # Some descriptors may meet a failure in their __get__.
                        # (bug #1785)
                        push(self.docdata(value, name, mod))
                    else:
                        push(self.document(value,
                                        name, mod, object, homecls))
            return attrs

        def spilldescriptors(msg, attrs, predicate):
            ok, attrs = _split_list(attrs, predicate)
            if ok:
                hr.maybe()
                push(msg)
                for name, kind, homecls, value in ok:
                    push(self.docdata(value, name, mod))
            return attrs

        def spilldata(msg, attrs, predicate):
            ok, attrs = _split_list(attrs, predicate)
            if ok:
                hr.maybe()
                push(msg)
                for name, kind, homecls, value in ok:
                    doc = getdoc(value)
                    try:
                        obj = getattr(object, name)
                    except AttributeError:
                        obj = homecls.__dict__[name]
                    push(self.docother(obj, name, mod, maxlen=70, doc=doc) +
                         '\n')
            return attrs

        attrs = [(name, kind, cls, value)
                 for name, kind, cls, value in classify_class_attrs(object)
                 if visiblename(name, obj=object)]

        while attrs:
            if mro:
                thisclass = mro.popleft()
            else:
                thisclass = attrs[0][2]
            attrs, inherited = _split_list(attrs, lambda t: t[2] is thisclass)

            if object is not builtins.object and thisclass is builtins.object:
                attrs = inherited
                continue
            elif thisclass is object:
                tag = "defined here"
            else:
                tag = "inherited from %s" % classname(thisclass,
                                                      object.__module__)

            sort_attributes(attrs, object)

            # Pump out the attrs, segregated by kind.
            attrs = spill("Methods %s:\n" % tag, attrs,
                          lambda t: t[1] == 'method')
            attrs = spill("Class methods %s:\n" % tag, attrs,
                          lambda t: t[1] == 'class method')
            attrs = spill("Static methods %s:\n" % tag, attrs,
                          lambda t: t[1] == 'static method')
            attrs = spilldescriptors("Readonly properties %s:\n" % tag, attrs,
                                     lambda t: t[1] == 'readonly property')
            attrs = spilldescriptors("Data descriptors %s:\n" % tag, attrs,
                                     lambda t: t[1] == 'data descriptor')
            attrs = spilldata("Data and other attributes %s:\n" % tag, attrs,
                              lambda t: t[1] == 'data')

            assert attrs == []
            attrs = inherited

        contents = '\n'.join(contents)
        if not contents:
            return title + '\n'
        return title + '\n' + self.indent(contents.rstrip(), ' |  ') + '\n'

    def formatvalue(self, object):
        """Format an argument default value as text."""
        return '=' + self.repr(object)

    def docroutine(self, object, name=None, mod=None, cl=None, homecls=None):
        """Produce text documentation for a function or method object."""
        realname = object.__name__
        name = name or realname
        if homecls is None:
            homecls = cl
        note = ''
        skipdocs = False
        imfunc = None
        if _is_bound_method(object):
            imself = object.__self__
            if imself is cl:
                imfunc = getattr(object, '__func__', None)
            elif inspect.isclass(imself):
                note = ' class method of %s' % classname(imself, mod)
            else:
                note = ' method of %s instance' % classname(
                    imself.__class__, mod)
        elif (inspect.ismethoddescriptor(object) or
              inspect.ismethodwrapper(object)):
            try:
                objclass = object.__objclass__
            except AttributeError:
                pass
            else:
                if cl is None:
                    note = ' unbound %s method' % classname(objclass, mod)
                elif objclass is not homecls:
                    note = ' from ' + classname(objclass, mod)
        else:
            imfunc = object
        if inspect.isfunction(imfunc) and homecls is not None and (
            imfunc.__module__ != homecls.__module__ or
            imfunc.__qualname__ != homecls.__qualname__ + '.' + realname):
            pname = parentname(imfunc, mod)
            if pname:
                note = ' from %s' % pname

        if (inspect.iscoroutinefunction(object) or
                inspect.isasyncgenfunction(object)):
            asyncqualifier = 'async '
        else:
            asyncqualifier = ''

        if name == realname:
            title = self.bold(realname)
        else:
            if (cl is not None and
                inspect.getattr_static(cl, realname, []) is object):
                skipdocs = True
                if note.startswith(' from '):
                    note = ''
            title = self.bold(name) + ' = ' + realname
        argspec = None

        if inspect.isroutine(object):
            argspec = _getargspec(object)
            if argspec and realname == '<lambda>':
                title = self.bold(name) + ' lambda '
                # XXX lambda's won't usually have func_annotations['return']
                # since the syntax doesn't support but it is possible.
                # So removing parentheses isn't truly safe.
                if not object.__annotations__:
                    argspec = argspec[1:-1]
        if not argspec:
            argspec = '(...)'
        decl = asyncqualifier + title + argspec + note

        if skipdocs:
            return decl + '\n'
        else:
            doc = getdoc(object) or ''
            return decl + '\n' + (doc and self.indent(doc).rstrip() + '\n')

    def docdata(self, object, name=None, mod=None, cl=None, *ignored):
        """Produce text documentation for a data descriptor."""
        results = []
        push = results.append

        if name:
            push(self.bold(name))
            push('\n')
        doc = getdoc(object) or ''
        if doc:
            push(self.indent(doc))
            push('\n')
        return ''.join(results)

    docproperty = docdata

    def docother(self, object, name=None, mod=None, parent=None, *ignored,
                 maxlen=None, doc=None):
        """Produce text documentation for a data object."""
        repr = self.repr(object)
        if maxlen:
            line = (name and name + ' = ' or '') + repr
            chop = maxlen - len(line)
            if chop < 0: repr = repr[:chop] + '...'
        line = (name and self.bold(name) + ' = ' or '') + repr
        if not doc:
            doc = getdoc(object)
        if doc:
            line += '\n' + self.indent(str(doc)) + '\n'
        return line

class _PlainTextDoc(TextDoc):
    """Subclass of TextDoc which overrides string styling"""
    def bold(self, text):
        return text

# --------------------------------------------------------- user interfaces

def pager(text, title=''):
    """The first time this is called, determine what kind of pager to use."""
    global pager
    pager = get_pager()
    pager(text, title)

def describe(thing):
    """Produce a short description of the given thing."""
    if inspect.ismodule(thing):
        if thing.__name__ in sys.builtin_module_names:
            return 'built-in module ' + thing.__name__
        if hasattr(thing, '__path__'):
            return 'package ' + thing.__name__
        else:
            return 'module ' + thing.__name__
    if inspect.isbuiltin(thing):
        return 'built-in function ' + thing.__name__
    if inspect.isgetsetdescriptor(thing):
        return 'getset descriptor %s.%s.%s' % (
            thing.__objclass__.__module__, thing.__objclass__.__name__,
            thing.__name__)
    if inspect.ismemberdescriptor(thing):
        return 'member descriptor %s.%s.%s' % (
            thing.__objclass__.__module__, thing.__objclass__.__name__,
            thing.__name__)
    if inspect.isclass(thing):
        return 'class ' + thing.__name__
    if inspect.isfunction(thing):
        return 'function ' + thing.__name__
    if inspect.ismethod(thing):
        return 'method ' + thing.__name__
    return type(thing).__name__

def locate(path, forceload=0):
    """Locate an object by name or dotted path, importing as necessary."""
    parts = [part for part in path.split('.') if part]
    module, n = None, 0
    while n < len(parts):
        nextmodule = safeimport('.'.join(parts[:n+1]), forceload)
        if nextmodule: module, n = nextmodule, n + 1
        else: break
    if module:
        object = module
    else:
        object = builtins
    for part in parts[n:]:
        try:
            object = getattr(object, part)
        except AttributeError:
            return None
    return object

# --------------------------------------- interactive interpreter interface

text = TextDoc()
plaintext = _PlainTextDoc()
html = HTMLDoc()

def resolve(thing, forceload=0):
    """Given an object or a path to an object, get the object and its name."""
    if isinstance(thing, str):
        object = locate(thing, forceload)
        if object is None:
            raise ImportError('''\
No Python documentation found for %r.
Use help() to get the interactive help utility.
Use help(str) for help on the str class.''' % thing)
        return object, thing
    else:
        name = getattr(thing, '__name__', None)
        return thing, name if isinstance(name, str) else None

def render_doc(thing, title='Python Library Documentation: %s', forceload=0,
        renderer=None):
    """Render text documentation, given an object or a path to an object."""
    if renderer is None:
        renderer = text
    object, name = resolve(thing, forceload)
    desc = describe(object)
    module = inspect.getmodule(object)
    if name and '.' in name:
        desc += ' in ' + name[:name.rfind('.')]
    elif module and module is not object:
        desc += ' in module ' + module.__name__

    if not (inspect.ismodule(object) or
              inspect.isclass(object) or
              inspect.isroutine(object) or
              inspect.isdatadescriptor(object) or
              _getdoc(object)):
        # If the passed object is a piece of data or an instance,
        # document its available methods instead of its value.
        if hasattr(object, '__origin__'):
            object = object.__origin__
        else:
            object = type(object)
            desc += ' object'
    return title % desc + '\n\n' + renderer.document(object, name)

def doc(thing, title='Python Library Documentation: %s', forceload=0,
        output=None, is_cli=False):
    """Display text documentation, given an object or a path to an object."""
    if output is None:
        try:
            if isinstance(thing, str):
                what = thing
            else:
                what = getattr(thing, '__qualname__', None)
                if not isinstance(what, str):
                    what = getattr(thing, '__name__', None)
                    if not isinstance(what, str):
                        what = type(thing).__name__ + ' object'
            pager(render_doc(thing, title, forceload), f'Help on {what!s}')
        except ImportError as exc:
            if is_cli:
                raise
            print(exc)
    else:
        try:
            s = render_doc(thing, title, forceload, plaintext)
        except ImportError as exc:
            s = str(exc)
        output.write(s)

def writedoc(thing, forceload=0):
    """Write HTML documentation to a file in the current directory."""
    object, name = resolve(thing, forceload)
    page = html.page(describe(object), html.document(object, name))
    with open(name + '.html', 'w', encoding='utf-8') as file:
        file.write(page)
    print('wrote', name + '.html')

def writedocs(dir, pkgpath='', done=None):
    """Write out HTML documentation for all modules in a directory tree."""
    if done is None: done = {}
    for importer, modname, ispkg in pkgutil.walk_packages([dir], pkgpath):
        writedoc(modname)
    return

class Helper:

    # These dictionaries map a topic name to either an alias, or a tuple
    # (label, seealso-items).  The "label" is the label of the corresponding
    # section in the .rst file under Doc/ and an index into the dictionary
    # in pydoc_data/topics.py.
    #
    # CAUTION: if you change one of these dictionaries, be sure to adapt the
    #          list of needed labels in Doc/tools/extensions/pyspecific.py and
    #          regenerate the pydoc_data/topics.py file by running
    #              make pydoc-topics
    #          in Doc/ and copying the output file into the Lib/ directory.

    keywords = {
        'False': '',
        'None': '',
        'True': '',
        'and': 'BOOLEAN',
        'as': 'with',
        'assert': ('assert', ''),
        'async': ('async', ''),
        'await': ('await', ''),
        'break': ('break', 'while for'),
        'class': ('class', 'CLASSES SPECIALMETHODS'),
        'continue': ('continue', 'while for'),
        'def': ('function', ''),
        'del': ('del', 'BASICMETHODS'),
        'elif': 'if',
        'else': ('else', 'while for'),
        'except': 'try',
        'finally': 'try',
        'for': ('for', 'break continue while'),
        'from': 'import',
        'global': ('global', 'nonlocal NAMESPACES'),
        'if': ('if', 'TRUTHVALUE'),
        'import': ('import', 'MODULES'),
        'in': ('in', 'SEQUENCEMETHODS'),
        'is': 'COMPARISON',
        'lambda': ('lambda', 'FUNCTIONS'),
        'nonlocal': ('nonlocal', 'global NAMESPACES'),
        'not': 'BOOLEAN',
        'or': 'BOOLEAN',
        'pass': ('pass', ''),
        'raise': ('raise', 'EXCEPTIONS'),
        'return': ('return', 'FUNCTIONS'),
        'try': ('try', 'EXCEPTIONS'),
        'while': ('while', 'break continue if TRUTHVALUE'),
        'with': ('with', 'CONTEXTMANAGERS EXCEPTIONS yield'),
        'yield': ('yield', ''),
    }
    # Either add symbols to this dictionary or to the symbols dictionary
    # directly: Whichever is easier. They are merged later.
    _strprefixes = [p + q for p in ('b', 'f', 'r', 'u') for q in ("'", '"')]
    _symbols_inverse = {
        'STRINGS' : ("'", "'''", '"', '"""', *_strprefixes),
        'OPERATORS' : ('+', '-', '*', '**', '/', '//', '%', '<<', '>>', '&',
                       '|', '^', '~', '<', '>', '<=', '>=', '==', '!=', '<>'),
        'COMPARISON' : ('<', '>', '<=', '>=', '==', '!=', '<>'),
        'UNARY' : ('-', '~'),
        'AUGMENTEDASSIGNMENT' : ('+=', '-=', '*=', '/=', '%=', '&=', '|=',
                                '^=', '<<=', '>>=', '**=', '//='),
        'BITWISE' : ('<<', '>>', '&', '|', '^', '~'),
        'COMPLEX' : ('j', 'J')
    }
    symbols = {
        '%': 'OPERATORS FORMATTING',
        '**': 'POWER',
        ',': 'TUPLES LISTS FUNCTIONS',
        '.': 'ATTRIBUTES FLOAT MODULES OBJECTS',
        '...': 'ELLIPSIS',
        ':': 'SLICINGS DICTIONARYLITERALS',
        '@': 'def class',
        '\\': 'STRINGS',
        ':=': 'ASSIGNMENTEXPRESSIONS',
        '_': 'PRIVATENAMES',
        '__': 'PRIVATENAMES SPECIALMETHODS',
        '`': 'BACKQUOTES',
        '(': 'TUPLES FUNCTIONS CALLS',
        ')': 'TUPLES FUNCTIONS CALLS',
        '[': 'LISTS SUBSCRIPTS SLICINGS',
        ']': 'LISTS SUBSCRIPTS SLICINGS'
    }
    for topic, symbols_ in _symbols_inverse.items():
        for symbol in symbols_:
            topics = symbols.get(symbol, topic)
            if topic not in topics:
                topics = topics + ' ' + topic
            symbols[symbol] = topics
    del topic, symbols_, symbol, topics

    topics = {
        'TYPES': ('types', 'STRINGS UNICODE NUMBERS SEQUENCES MAPPINGS '
                  'FUNCTIONS CLASSES MODULES FILES inspect'),
        'STRINGS': ('strings', 'str UNICODE SEQUENCES STRINGMETHODS '
                    'FORMATTING TYPES'),
        'STRINGMETHODS': ('string-methods', 'STRINGS FORMATTING'),
        'FORMATTING': ('formatstrings', 'OPERATORS'),
        'UNICODE': ('strings', 'encodings unicode SEQUENCES STRINGMETHODS '
                    'FORMATTING TYPES'),
        'NUMBERS': ('numbers', 'INTEGER FLOAT COMPLEX TYPES'),
        'INTEGER': ('integers', 'int range'),
        'FLOAT': ('floating', 'float math'),
        'COMPLEX': ('imaginary', 'complex cmath'),
        'SEQUENCES': ('typesseq', 'STRINGMETHODS FORMATTING range LISTS'),
        'MAPPINGS': 'DICTIONARIES',
        'FUNCTIONS': ('typesfunctions', 'def TYPES'),
        'METHODS': ('typesmethods', 'class def CLASSES TYPES'),
        'CODEOBJECTS': ('bltin-code-objects', 'compile FUNCTIONS TYPES'),
        'TYPEOBJECTS': ('bltin-type-objects', 'types TYPES'),
        'FRAMEOBJECTS': 'TYPES',
        'TRACEBACKS': 'TYPES',
        'NONE': ('bltin-null-object', ''),
        'ELLIPSIS': ('bltin-ellipsis-object', 'SLICINGS'),
        'SPECIALATTRIBUTES': ('specialattrs', ''),
        'CLASSES': ('types', 'class SPECIALMETHODS PRIVATENAMES'),
        'MODULES': ('typesmodules', 'import'),
        'PACKAGES': 'import',
        'EXPRESSIONS': ('operator-summary', 'lambda or and not in is BOOLEAN '
                        'COMPARISON BITWISE SHIFTING BINARY FORMATTING POWER '
                        'UNARY ATTRIBUTES SUBSCRIPTS SLICINGS CALLS TUPLES '
                        'LISTS DICTIONARIES'),
        'OPERATORS': 'EXPRESSIONS',
        'PRECEDENCE': 'EXPRESSIONS',
        'OBJECTS': ('objects', 'TYPES'),
        'SPECIALMETHODS': ('specialnames', 'BASICMETHODS ATTRIBUTEMETHODS '
                           'CALLABLEMETHODS SEQUENCEMETHODS MAPPINGMETHODS '
                           'NUMBERMETHODS CLASSES'),
        'BASICMETHODS': ('customization', 'hash repr str SPECIALMETHODS'),
        'ATTRIBUTEMETHODS': ('attribute-access', 'ATTRIBUTES SPECIALMETHODS'),
        'CALLABLEMETHODS': ('callable-types', 'CALLS SPECIALMETHODS'),
        'SEQUENCEMETHODS': ('sequence-types', 'SEQUENCES SEQUENCEMETHODS '
                             'SPECIALMETHODS'),
        'MAPPINGMETHODS': ('sequence-types', 'MAPPINGS SPECIALMETHODS'),
        'NUMBERMETHODS': ('numeric-types', 'NUMBERS AUGMENTEDASSIGNMENT '
                          'SPECIALMETHODS'),
        'EXECUTION': ('execmodel', 'NAMESPACES DYNAMICFEATURES EXCEPTIONS'),
        'NAMESPACES': ('naming', 'global nonlocal ASSIGNMENT DELETION DYNAMICFEATURES'),
        'DYNAMICFEATURES': ('dynamic-features', ''),
        'SCOPING': 'NAMESPACES',
        'FRAMES': 'NAMESPACES',
        'EXCEPTIONS': ('exceptions', 'try except finally raise'),
        'CONVERSIONS': ('conversions', ''),
        'IDENTIFIERS': ('identifiers', 'keywords SPECIALIDENTIFIERS'),
        'SPECIALIDENTIFIERS': ('id-classes', ''),
        'PRIVATENAMES': ('atom-identifiers', ''),
        'LITERALS': ('atom-literals', 'STRINGS NUMBERS TUPLELITERALS '
                     'LISTLITERALS DICTIONARYLITERALS'),
        'TUPLES': 'SEQUENCES',
        'TUPLELITERALS': ('exprlists', 'TUPLES LITERALS'),
        'LISTS': ('typesseq-mutable', 'LISTLITERALS'),
        'LISTLITERALS': ('lists', 'LISTS LITERALS'),
        'DICTIONARIES': ('typesmapping', 'DICTIONARYLITERALS'),
        'DICTIONARYLITERALS': ('dict', 'DICTIONARIES LITERALS'),
        'ATTRIBUTES': ('attribute-references', 'getattr hasattr setattr ATTRIBUTEMETHODS'),
        'SUBSCRIPTS': ('subscriptions', 'SEQUENCEMETHODS'),
        'SLICINGS': ('slicings', 'SEQUENCEMETHODS'),
        'CALLS': ('calls', 'EXPRESSIONS'),
        'POWER': ('power', 'EXPRESSIONS'),
        'UNARY': ('unary', 'EXPRESSIONS'),
        'BINARY': ('binary', 'EXPRESSIONS'),
        'SHIFTING': ('shifting', 'EXPRESSIONS'),
        'BITWISE': ('bitwise', 'EXPRESSIONS'),
        'COMPARISON': ('comparisons', 'EXPRESSIONS BASICMETHODS'),
        'BOOLEAN': ('booleans', 'EXPRESSIONS TRUTHVALUE'),
        'ASSERTION': 'assert',
        'ASSIGNMENT': ('assignment', 'AUGMENTEDASSIGNMENT'),
        'AUGMENTEDASSIGNMENT': ('augassign', 'NUMBERMETHODS'),
        'ASSIGNMENTEXPRESSIONS': ('assignment-expressions', ''),
        'DELETION': 'del',
        'RETURNING': 'return',
        'IMPORTING': 'import',
        'CONDITIONAL': 'if',
        'LOOPING': ('compound', 'for while break continue'),
        'TRUTHVALUE': ('truth', 'if while and or not BASICMETHODS'),
        'DEBUGGING': ('debugger', 'pdb'),
        'CONTEXTMANAGERS': ('context-managers', 'with'),
    }

    def __init__(self, input=None, output=None):
        self._input = input
        self._output = output

    @property
    def input(self):
        return self._input or sys.stdin

    @property
    def output(self):
        return self._output or sys.stdout

    def __repr__(self):
        if inspect.stack()[1][3] == '?':
            self()
            return ''
        return '<%s.%s instance>' % (self.__class__.__module__,
                                     self.__class__.__qualname__)

    _GoInteractive = object()
    def __call__(self, request=_GoInteractive):
        if request is not self._GoInteractive:
            try:
                self.help(request)
            except ImportError as err:
                self.output.write(f'{err}\n')
        else:
            self.intro()
            self.interact()
            self.output.write('''
You are now leaving help and returning to the Python interpreter.
If you want to ask for help on a particular object directly from the
interpreter, you can type "help(object)".  Executing "help('string')"
has the same effect as typing a particular string at the help> prompt.
''')

    def interact(self):
        self.output.write('\n')
        while True:
            try:
                request = self.getline('help> ')
                if not request: break
            except (KeyboardInterrupt, EOFError):
                break
            request = request.strip()

            # Make sure significant trailing quoting marks of literals don't
            # get deleted while cleaning input
            if (len(request) > 2 and request[0] == request[-1] in ("'", '"')
                    and request[0] not in request[1:-1]):
                request = request[1:-1]
            if request.lower() in ('q', 'quit', 'exit'): break
            if request == 'help':
                self.intro()
            else:
                self.help(request)

    def getline(self, prompt):
        """Read one line, using input() when appropriate."""
        if self.input is sys.stdin:
            return input(prompt)
        else:
            self.output.write(prompt)
            self.output.flush()
            return self.input.readline()

    def help(self, request, is_cli=False):
        if isinstance(request, str):
            request = request.strip()
            if request == 'keywords': self.listkeywords()
            elif request == 'symbols': self.listsymbols()
            elif request == 'topics': self.listtopics()
            elif request == 'modules': self.listmodules()
            elif request[:8] == 'modules ':
                self.listmodules(request.split()[1])
            elif request in self.symbols: self.showsymbol(request)
            elif request in ['True', 'False', 'None']:
                # special case these keywords since they are objects too
                doc(eval(request), 'Help on %s:', output=self._output, is_cli=is_cli)
            elif request in self.keywords: self.showtopic(request)
            elif request in self.topics: self.showtopic(request)
            elif request: doc(request, 'Help on %s:', output=self._output, is_cli=is_cli)
            else: doc(str, 'Help on %s:', output=self._output, is_cli=is_cli)
        elif isinstance(request, Helper): self()
        else: doc(request, 'Help on %s:', output=self._output, is_cli=is_cli)
        self.output.write('\n')

    def intro(self):
        self.output.write('''\
Welcome to Python {0}'s help utility! If this is your first time using
Python, you should definitely check out the tutorial at
https://docs.python.org/{0}/tutorial/.

Enter the name of any module, keyword, or topic to get help on writing
Python programs and using Python modules.  To get a list of available
modules, keywords, symbols, or topics, enter "modules", "keywords",
"symbols", or "topics".

Each module also comes with a one-line summary of what it does; to list
the modules whose name or summary contain a given string such as "spam",
enter "modules spam".

To quit this help utility and return to the interpreter,
enter "q", "quit" or "exit".
'''.format('%d.%d' % sys.version_info[:2]))

    def list(self, items, columns=4, width=80):
        items = list(sorted(items))
        colw = width // columns
        rows = (len(items) + columns - 1) // columns
        for row in range(rows):
            for col in range(columns):
                i = col * rows + row
                if i < len(items):
                    self.output.write(items[i])
                    if col < columns - 1:
                        self.output.write(' ' + ' ' * (colw - 1 - len(items[i])))
            self.output.write('\n')

    def listkeywords(self):
        self.output.write('''
Here is a list of the Python keywords.  Enter any keyword to get more help.

''')
        self.list(self.keywords.keys())

    def listsymbols(self):
        self.output.write('''
Here is a list of the punctuation symbols which Python assigns special meaning
to. Enter any symbol to get more help.

''')
        self.list(self.symbols.keys())

    def listtopics(self):
        self.output.write('''
Here is a list of available topics.  Enter any topic name to get more help.

''')
        self.list(self.topics.keys())

    def showtopic(self, topic, more_xrefs=''):
        try:
            import pydoc_data.topics
        except ImportError:
            self.output.write('''
Sorry, topic and keyword documentation is not available because the
module "pydoc_data.topics" could not be found.
''')
            return
        target = self.topics.get(topic, self.keywords.get(topic))
        if not target:
            self.output.write('no documentation found for %s\n' % repr(topic))
            return
        if isinstance(target, str):
            return self.showtopic(target, more_xrefs)

        label, xrefs = target
        try:
            doc = pydoc_data.topics.topics[label]
        except KeyError:
            self.output.write('no documentation found for %s\n' % repr(topic))
            return
        doc = doc.strip() + '\n'
        if more_xrefs:
            xrefs = (xrefs or '') + ' ' + more_xrefs
        if xrefs:
            import textwrap
            text = 'Related help topics: ' + ', '.join(xrefs.split()) + '\n'
            wrapped_text = textwrap.wrap(text, 72)
            doc += '\n%s\n' % '\n'.join(wrapped_text)

        if self._output is None:
            pager(doc, f'Help on {topic!s}')
        else:
            self.output.write(doc)

    def _gettopic(self, topic, more_xrefs=''):
        """Return unbuffered tuple of (topic, xrefs).

        If an error occurs here, the exception is caught and displayed by
        the url handler.

        This function duplicates the showtopic method but returns its
        result directly so it can be formatted for display in an html page.
        """
        try:
            import pydoc_data.topics
        except ImportError:
            return('''
Sorry, topic and keyword documentation is not available because the
module "pydoc_data.topics" could not be found.
''' , '')
        target = self.topics.get(topic, self.keywords.get(topic))
        if not target:
            raise ValueError('could not find topic')
        if isinstance(target, str):
            return self._gettopic(target, more_xrefs)
        label, xrefs = target
        doc = pydoc_data.topics.topics[label]
        if more_xrefs:
            xrefs = (xrefs or '') + ' ' + more_xrefs
        return doc, xrefs

    def showsymbol(self, symbol):
        target = self.symbols[symbol]
        topic, _, xrefs = target.partition(' ')
        self.showtopic(topic, xrefs)

    def listmodules(self, key=''):
        if key:
            self.output.write('''
Here is a list of modules whose name or summary contains '{}'.
If there are any, enter a module name to get more help.

'''.format(key))
            apropos(key)
        else:
            self.output.write('''
Please wait a moment while I gather a list of all available modules...

''')
            modules = {}
            def callback(path, modname, desc, modules=modules):
                if modname and modname[-9:] == '.__init__':
                    modname = modname[:-9] + ' (package)'
                if modname.find('.') < 0:
                    modules[modname] = 1
            def onerror(modname):
                callback(None, modname, None)
            ModuleScanner().run(callback, onerror=onerror)
            self.list(modules.keys())
            self.output.write('''
Enter any module name to get more help.  Or, type "modules spam" to search
for modules whose name or summary contain the string "spam".
''')

help = Helper()

class ModuleScanner:
    """An interruptible scanner that searches module synopses."""

    def run(self, callback, key=None, completer=None, onerror=None):
        if key: key = key.lower()
        self.quit = False
        seen = {}

        for modname in sys.builtin_module_names:
            if modname != '__main__':
                seen[modname] = 1
                if key is None:
                    callback(None, modname, '')
                else:
                    name = __import__(modname).__doc__ or ''
                    desc = name.split('\n')[0]
                    name = modname + ' - ' + desc
                    if name.lower().find(key) >= 0:
                        callback(None, modname, desc)

        for importer, modname, ispkg in pkgutil.walk_packages(onerror=onerror):
            if self.quit:
                break

            if key is None:
                callback(None, modname, '')
            else:
                try:
                    spec = importer.find_spec(modname)
                except SyntaxError:
                    # raised by tests for bad coding cookies or BOM
                    continue
                loader = spec.loader
                if hasattr(loader, 'get_source'):
                    try:
                        source = loader.get_source(modname)
                    except Exception:
                        if onerror:
                            onerror(modname)
                        continue
                    desc = source_synopsis(io.StringIO(source)) or ''
                    if hasattr(loader, 'get_filename'):
                        path = loader.get_filename(modname)
                    else:
                        path = None
                else:
                    try:
                        module = importlib._bootstrap._load(spec)
                    except ImportError:
                        if onerror:
                            onerror(modname)
                        continue
                    desc = module.__doc__.splitlines()[0] if module.__doc__ else ''
                    path = getattr(module,'__file__',None)
                name = modname + ' - ' + desc
                if name.lower().find(key) >= 0:
                    callback(path, modname, desc)

        if completer:
            completer()

def apropos(key):
    """Print all the one-line module summaries that contain a substring."""
    def callback(path, modname, desc):
        if modname[-9:] == '.__init__':
            modname = modname[:-9] + ' (package)'
        print(modname, desc and '- ' + desc)
    def onerror(modname):
        pass
    with warnings.catch_warnings():
        warnings.filterwarnings('ignore') # ignore problems during import
        ModuleScanner().run(callback, key, onerror=onerror)

# --------------------------------------- enhanced web browser interface

def _start_server(urlhandler, hostname, port):
    """Start an HTTP server thread on a specific port.

    Start an HTML/text server thread, so HTML or text documents can be
    browsed dynamically and interactively with a web browser.  Example use:

        >>> import time
        >>> import pydoc

        Define a URL handler.  To determine what the client is asking
        for, check the URL and content_type.

        Then get or generate some text or HTML code and return it.

        >>> def my_url_handler(url, content_type):
        ...     text = 'the URL sent was: (%s, %s)' % (url, content_type)
        ...     return text

        Start server thread on port 0.
        If you use port 0, the server will pick a random port number.
        You can then use serverthread.port to get the port number.

        >>> port = 0
        >>> serverthread = pydoc._start_server(my_url_handler, port)

        Check that the server is really started.  If it is, open browser
        and get first page.  Use serverthread.url as the starting page.

        >>> if serverthread.serving:
        ...    import webbrowser

        The next two lines are commented out so a browser doesn't open if
        doctest is run on this module.

        #...    webbrowser.open(serverthread.url)
        #True

        Let the server do its thing. We just need to monitor its status.
        Use time.sleep so the loop doesn't hog the CPU.

        >>> starttime = time.monotonic()
        >>> timeout = 1                    #seconds

        This is a short timeout for testing purposes.

        >>> while serverthread.serving:
        ...     time.sleep(.01)
        ...     if serverthread.serving and time.monotonic() - starttime > timeout:
        ...          serverthread.stop()
        ...          break

        Print any errors that may have occurred.

        >>> print(serverthread.error)
        None
   """
    import http.server
    import email.message
    import select
    import threading

    class DocHandler(http.server.BaseHTTPRequestHandler):

        def do_GET(self):
            """Process a request from an HTML browser.

            The URL received is in self.path.
            Get an HTML page from self.urlhandler and send it.
            """
            if self.path.endswith('.css'):
                content_type = 'text/css'
            else:
                content_type = 'text/html'
            self.send_response(200)
            self.send_header('Content-Type', '%s; charset=UTF-8' % content_type)
            self.end_headers()
            self.wfile.write(self.urlhandler(
                self.path, content_type).encode('utf-8'))

        def log_message(self, *args):
            # Don't log messages.
            pass

    class DocServer(http.server.HTTPServer):

        def __init__(self, host, port, callback):
            self.host = host
            self.address = (self.host, port)
            self.callback = callback
            self.base.__init__(self, self.address, self.handler)
            self.quit = False

        def serve_until_quit(self):
            while not self.quit:
                rd, wr, ex = select.select([self.socket.fileno()], [], [], 1)
                if rd:
                    self.handle_request()
            self.server_close()

        def server_activate(self):
            self.base.server_activate(self)
            if self.callback:
                self.callback(self)

    class ServerThread(threading.Thread):

        def __init__(self, urlhandler, host, port):
            self.urlhandler = urlhandler
            self.host = host
            self.port = int(port)
            threading.Thread.__init__(self)
            self.serving = False
            self.error = None
            self.docserver = None

        def run(self):
            """Start the server."""
            try:
                DocServer.base = http.server.HTTPServer
                DocServer.handler = DocHandler
                DocHandler.MessageClass = email.message.Message
                DocHandler.urlhandler = staticmethod(self.urlhandler)
                docsvr = DocServer(self.host, self.port, self.ready)
                self.docserver = docsvr
                docsvr.serve_until_quit()
            except Exception as err:
                self.error = err

        def ready(self, server):
            self.serving = True
            self.host = server.host
            self.port = server.server_port
            self.url = 'http://%s:%d/' % (self.host, self.port)

        def stop(self):
            """Stop the server and this thread nicely"""
            self.docserver.quit = True
            self.join()
            # explicitly break a reference cycle: DocServer.callback
            # has indirectly a reference to ServerThread.
            self.docserver = None
            self.serving = False
            self.url = None

    thread = ServerThread(urlhandler, hostname, port)
    thread.start()
    # Wait until thread.serving is True and thread.docserver is set
    # to make sure we are really up before returning.
    while not thread.error and not (thread.serving and thread.docserver):
        time.sleep(.01)
    return thread


def _url_handler(url, content_type="text/html"):
    """The pydoc url handler for use with the pydoc server.

    If the content_type is 'text/css', the _pydoc.css style
    sheet is read and returned if it exits.

    If the content_type is 'text/html', then the result of
    get_html_page(url) is returned.
    """
    class _HTMLDoc(HTMLDoc):

        def page(self, title, contents):
            """Format an HTML page."""
            css_path = "pydoc_data/_pydoc.css"
            css_link = (
                '<link rel="stylesheet" type="text/css" href="%s">' %
                css_path)
            return '''\
<!DOCTYPE>
<html lang="en">
<head>
<meta charset="utf-8">
<title>Pydoc: %s</title>
%s</head><body>%s<div style="clear:both;padding-top:.5em;">%s</div>
</body></html>''' % (title, css_link, html_navbar(), contents)


    html = _HTMLDoc()

    def html_navbar():
        version = html.escape("%s [%s, %s]" % (platform.python_version(),
                                               platform.python_build()[0],
                                               platform.python_compiler()))
        return """
            <div style='float:left'>
                Python %s<br>%s
            </div>
            <div style='float:right'>
                <div style='text-align:center'>
                  <a href="index.html">Module Index</a>
                  : <a href="topics.html">Topics</a>
                  : <a href="keywords.html">Keywords</a>
                </div>
                <div>
                    <form action="get" style='display:inline;'>
                      <input type=text name=key size=15>
                      <input type=submit value="Get">
                    </form>&nbsp;
                    <form action="search" style='display:inline;'>
                      <input type=text name=key size=15>
                      <input type=submit value="Search">
                    </form>
                </div>
            </div>
            """ % (version, html.escape(platform.platform(terse=True)))

    def html_index():
        """Module Index page."""

        def bltinlink(name):
            return '<a href="%s.html">%s</a>' % (name, name)

        heading = html.heading(
            '<strong class="title">Index of Modules</strong>'
        )
        names = [name for name in sys.builtin_module_names
                 if name != '__main__']
        contents = html.multicolumn(names, bltinlink)
        contents = [heading, '<p>' + html.bigsection(
            'Built-in Modules', 'index', contents)]

        seen = {}
        for dir in sys.path:
            contents.append(html.index(dir, seen))

        contents.append(
            '<p align=right class="heading-text grey"><strong>pydoc</strong> by Ka-Ping Yee'
            '&lt;ping@lfw.org&gt;</p>')
        return 'Index of Modules', ''.join(contents)

    def html_search(key):
        """Search results page."""
        # scan for modules
        search_result = []

        def callback(path, modname, desc):
            if modname[-9:] == '.__init__':
                modname = modname[:-9] + ' (package)'
            search_result.append((modname, desc and '- ' + desc))

        with warnings.catch_warnings():
            warnings.filterwarnings('ignore') # ignore problems during import
            def onerror(modname):
                pass
            ModuleScanner().run(callback, key, onerror=onerror)

        # format page
        def bltinlink(name):
            return '<a href="%s.html">%s</a>' % (name, name)

        results = []
        heading = html.heading(
            '<strong class="title">Search Results</strong>',
        )
        for name, desc in search_result:
            results.append(bltinlink(name) + desc)
        contents = heading + html.bigsection(
            'key = %s' % key, 'index', '<br>'.join(results))
        return 'Search Results', contents

    def html_topics():
        """Index of topic texts available."""

        def bltinlink(name):
            return '<a href="topic?key=%s">%s</a>' % (name, name)

        heading = html.heading(
            '<strong class="title">INDEX</strong>',
        )
        names = sorted(Helper.topics.keys())

        contents = html.multicolumn(names, bltinlink)
        contents = heading + html.bigsection(
            'Topics', 'index', contents)
        return 'Topics', contents

    def html_keywords():
        """Index of keywords."""
        heading = html.heading(
            '<strong class="title">INDEX</strong>',
        )
        names = sorted(Helper.keywords.keys())

        def bltinlink(name):
            return '<a href="topic?key=%s">%s</a>' % (name, name)

        contents = html.multicolumn(names, bltinlink)
        contents = heading + html.bigsection(
            'Keywords', 'index', contents)
        return 'Keywords', contents

    def html_topicpage(topic):
        """Topic or keyword help page."""
        buf = io.StringIO()
        htmlhelp = Helper(buf, buf)
        contents, xrefs = htmlhelp._gettopic(topic)
        if topic in htmlhelp.keywords:
            title = 'KEYWORD'
        else:
            title = 'TOPIC'
        heading = html.heading(
            '<strong class="title">%s</strong>' % title,
        )
        contents = '<pre>%s</pre>' % html.markup(contents)
        contents = html.bigsection(topic , 'index', contents)
        if xrefs:
            xrefs = sorted(xrefs.split())

            def bltinlink(name):
                return '<a href="topic?key=%s">%s</a>' % (name, name)

            xrefs = html.multicolumn(xrefs, bltinlink)
            xrefs = html.section('Related help topics: ', 'index', xrefs)
        return ('%s %s' % (title, topic),
                ''.join((heading, contents, xrefs)))

    def html_getobj(url):
        obj = locate(url, forceload=1)
        if obj is None and url != 'None':
            raise ValueError('could not find object')
        title = describe(obj)
        content = html.document(obj, url)
        return title, content

    def html_error(url, exc):
        heading = html.heading(
            '<strong class="title">Error</strong>',
        )
        contents = '<br>'.join(html.escape(line) for line in
                               format_exception_only(type(exc), exc))
        contents = heading + html.bigsection(url, 'error', contents)
        return "Error - %s" % url, contents

    def get_html_page(url):
        """Generate an HTML page for url."""
        complete_url = url
        if url.endswith('.html'):
            url = url[:-5]
        try:
            if url in ("", "index"):
                title, content = html_index()
            elif url == "topics":
                title, content = html_topics()
            elif url == "keywords":
                title, content = html_keywords()
            elif '=' in url:
                op, _, url = url.partition('=')
                if op == "search?key":
                    title, content = html_search(url)
                elif op == "topic?key":
                    # try topics first, then objects.
                    try:
                        title, content = html_topicpage(url)
                    except ValueError:
                        title, content = html_getobj(url)
                elif op == "get?key":
                    # try objects first, then topics.
                    if url in ("", "index"):
                        title, content = html_index()
                    else:
                        try:
                            title, content = html_getobj(url)
                        except ValueError:
                            title, content = html_topicpage(url)
                else:
                    raise ValueError('bad pydoc url')
            else:
                title, content = html_getobj(url)
        except Exception as exc:
            # Catch any errors and display them in an error page.
            title, content = html_error(complete_url, exc)
        return html.page(title, content)

    if url.startswith('/'):
        url = url[1:]
    if content_type == 'text/css':
        path_here = os.path.dirname(os.path.realpath(__file__))
        css_path = os.path.join(path_here, url)
        with open(css_path) as fp:
            return ''.join(fp.readlines())
    elif content_type == 'text/html':
        return get_html_page(url)
    # Errors outside the url handler are caught by the server.
    raise TypeError('unknown content type %r for url %s' % (content_type, url))


def browse(port=0, *, open_browser=True, hostname='localhost'):
    """Start the enhanced pydoc web server and open a web browser.

    Use port '0' to start the server on an arbitrary port.
    Set open_browser to False to suppress opening a browser.
    """
    import webbrowser
    serverthread = _start_server(_url_handler, hostname, port)
    if serverthread.error:
        print(serverthread.error)
        return
    if serverthread.serving:
        server_help_msg = 'Server commands: [b]rowser, [q]uit'
        if open_browser:
            webbrowser.open(serverthread.url)
        try:
            print('Server ready at', serverthread.url)
            print(server_help_msg)
            while serverthread.serving:
                cmd = input('server> ')
                cmd = cmd.lower()
                if cmd == 'q':
                    break
                elif cmd == 'b':
                    webbrowser.open(serverthread.url)
                else:
                    print(server_help_msg)
        except (KeyboardInterrupt, EOFError):
            print()
        finally:
            if serverthread.serving:
                serverthread.stop()
                print('Server stopped')


# -------------------------------------------------- command-line interface

def ispath(x):
    return isinstance(x, str) and x.find(os.sep) >= 0

def _get_revised_path(given_path, argv0):
    """Ensures current directory is on returned path, and argv0 directory is not

    Exception: argv0 dir is left alone if it's also pydoc's directory.

    Returns a new path entry list, or None if no adjustment is needed.
    """
    # Scripts may get the current directory in their path by default if they're
    # run with the -m switch, or directly from the current directory.
    # The interactive prompt also allows imports from the current directory.

    # Accordingly, if the current directory is already present, don't make
    # any changes to the given_path
    if '' in given_path or os.curdir in given_path or os.getcwd() in given_path:
        return None

    # Otherwise, add the current directory to the given path, and remove the
    # script directory (as long as the latter isn't also pydoc's directory.
    stdlib_dir = os.path.dirname(__file__)
    script_dir = os.path.dirname(argv0)
    revised_path = given_path.copy()
    if script_dir in given_path and not os.path.samefile(script_dir, stdlib_dir):
        revised_path.remove(script_dir)
    revised_path.insert(0, os.getcwd())
    return revised_path


# Note: the tests only cover _get_revised_path, not _adjust_cli_path itself
def _adjust_cli_sys_path():
    """Ensures current directory is on sys.path, and __main__ directory is not.

    Exception: __main__ dir is left alone if it's also pydoc's directory.
    """
    revised_path = _get_revised_path(sys.path, sys.argv[0])
    if revised_path is not None:
        sys.path[:] = revised_path


def cli():
    """Command-line interface (looks at sys.argv to decide what to do)."""
    import getopt
    class BadUsage(Exception): pass

    _adjust_cli_sys_path()

    try:
        opts, args = getopt.getopt(sys.argv[1:], 'bk:n:p:w')
        writing = False
        start_server = False
        open_browser = False
        port = 0
        hostname = 'localhost'
        for opt, val in opts:
            if opt == '-b':
                start_server = True
                open_browser = True
            if opt == '-k':
                apropos(val)
                return
            if opt == '-p':
                start_server = True
                port = val
            if opt == '-w':
                writing = True
            if opt == '-n':
                start_server = True
                hostname = val

        if start_server:
            browse(port, hostname=hostname, open_browser=open_browser)
            return

        if not args: raise BadUsage
        for arg in args:
            if ispath(arg) and not os.path.exists(arg):
                print('file %r does not exist' % arg)
                sys.exit(1)
            try:
                if ispath(arg) and os.path.isfile(arg):
                    arg = importfile(arg)
                if writing:
                    if ispath(arg) and os.path.isdir(arg):
                        writedocs(arg)
                    else:
                        writedoc(arg)
                else:
                    help.help(arg, is_cli=True)
            except (ImportError, ErrorDuringImport) as value:
                print(value)
                sys.exit(1)

    except (getopt.error, BadUsage):
        cmd = os.path.splitext(os.path.basename(sys.argv[0]))[0]
        print("""pydoc - the Python documentation tool

{cmd} <name> ...
    Show text documentation on something.  <name> may be the name of a
    Python keyword, topic, function, module, or package, or a dotted
    reference to a class or function within a module or module in a
    package.  If <name> contains a '{sep}', it is used as the path to a
    Python source file to document. If name is 'keywords', 'topics',
    or 'modules', a listing of these things is displayed.

{cmd} -k <keyword>
    Search for a keyword in the synopsis lines of all available modules.

{cmd} -n <hostname>
    Start an HTTP server with the given hostname (default: localhost).

{cmd} -p <port>
    Start an HTTP server on the given port on the local machine.  Port
    number 0 can be used to get an arbitrary unused port.

{cmd} -b
    Start an HTTP server on an arbitrary unused port and open a web browser
    to interactively browse documentation.  This option can be used in
    combination with -n and/or -p.

{cmd} -w <name> ...
    Write out the HTML documentation for a module to a file in the current
    directory.  If <name> contains a '{sep}', it is treated as a filename; if
    it names a directory, documentation is written for all the contents.
""".format(cmd=cmd, sep=os.sep))

if __name__ == '__main__':
    cli()
```
