## Supplementary software v0.2.1 for "Virtual control arms for paediatric myopia trials: external validation of axial-elongation models": __init__.py

```
# When the pyodide package is imported, both the js and the pyodide_js modules
# will be available to import from. Not all functions in pyodide_js will work
# until after pyodide is first imported, imported functions from pyodide_js
# should not be used at import time. It is fine to use js functions at import
# time.
#
# All pure Python code that does not require js or pyodide_js should go in
# the _pyodide package.
#
# This package is imported by the test suite as well, and currently we don't use
# pytest mocks for js or pyodide_js, so make sure to test "if IN_BROWSER" before
# importing from these.
__version__ = "0.28.3"

__all__ = ["__version__", "console", "code", "ffi", "http", "webloop"]

from . import _state  # noqa: F401
from .webloop import _initialize_event_loop

_initialize_event_loop()
del _initialize_event_loop
```
