## Supplementary software v0.2.1 for "Virtual control arms for paediatric myopia trials: external validation of axial-elongation models": _package_loader.py

```
import re
import shutil
import sys
from collections.abc import Iterable
from importlib.machinery import EXTENSION_SUFFIXES
from pathlib import Path
from site import getsitepackages
from tempfile import NamedTemporaryFile
from typing import IO, Any, Literal
from zipfile import ZipFile

try:
    from pyodide_js import loadedPackages
except ImportError:
    loadedPackages = None

from .common import install_files
from .ffi import IN_BROWSER, JsArray, JsBuffer, to_js

SITE_PACKAGES = Path(getsitepackages()[0])
if sys.base_prefix == sys.prefix:
    # not in a virtualenv
    DSO_DIR = Path("/usr/lib")
else:
    # in a virtualenv
    # Better not put stuff into /usr/lib or /lib/python3.10! Stick the stdlib
    # into SITE_PACKAGES and dsos up two directories.
    #
    # e.g., SITE_PACKAGES = .venv/lib/python3.10/site_packages
    # and   DSO_DIR       = .venv/lib/
    DSO_DIR = SITE_PACKAGES.parents[1]
TARGETS = {"site": SITE_PACKAGES, "dynlib": DSO_DIR}

ZIP_TYPES = {".whl", ".zip"}
TAR_TYPES = {
    ".bz",
    ".bz2",
    ".tbz2",
    ".gz",
    ".tgz",
    ".tar",
}
EXTENSION_TAGS = [suffix.removesuffix(".so") for suffix in EXTENSION_SUFFIXES]
# See PEP 3149. I think the situation has since been updated since PEP 3149 does
# not talk about platform triples. But I could not find any newer pep discussing
# shared library names.
#
# There are other interpreters but it's better to have false negatives than
# false positives.
PLATFORM_TAG_REGEX = re.compile(
    r"\.(cpython|pypy|jython)-[0-9]{2,}[a-z]*(-[a-z0-9_-]*)?"
)
SHAREDLIB_REGEX = re.compile(r"\.so(.\d+)*$")

DIST_INFO_DIR_SUFFIX = ".dist-info"
DATA_FILES_DIR_SUFFIX = ".data"
# There are other "scheme"s available, but we are not interested in them.
# https://github.com/pypa/pip/blob/81041f7f573e89361e6ed934436adb6bf40ea3bc/src/pip/_internal/models/scheme.py#L10
DATA_FILES_SCHEME = "data"

PYODIDE_SOURCE_METADATA_FILE = "PYODIDE_SOURCE"


def parse_wheel_name(filename: str) -> tuple[str, str, str, str, str]:
    tokens = filename.split("-")
    # TODO: support optional build tags in the filename (cf PEP 427)
    if len(tokens) < 5:
        raise ValueError(f"{filename} is not a valid wheel file name.")
    version, python_tag, abi_tag, platform = tokens[-4:]
    name = "-".join(tokens[:-4])
    return name, version, python_tag, abi_tag, platform


# Vendored from packaging
_canonicalize_regex = re.compile(r"[-_.]+")


def canonicalize_name(name: str) -> str:
    # This is taken from PEP 503.
    return _canonicalize_regex.sub("-", name).lower()


# Vendored from pip
class UnsupportedWheel(Exception):
    """Unsupported wheel."""


def find_wheel_metadata_dir(source: ZipFile, suffix: str) -> str | None:
    """
    Returns the name of the contained metadata directory inside the wheel file.

    Parameters
    ----------
    source
        A ZipFile object representing the wheel file.

    suffix
        The suffix of the metadata directory. Usually ".dist-info" or ".data"

    Returns
    -------
        The name of the metadata directory. If not found, returns None.
    """

    # Zip file path separators must be /
    subdirs = {p.split("/", 1)[0] for p in source.namelist()}

    info_dirs = [s for s in subdirs if s.endswith(suffix)]

    if not info_dirs:
        return None

    # Choose the first directory if there are multiple directories
    info_dir = info_dirs[0]
    return info_dir


def wheel_dist_info_dir(source: ZipFile, name: str) -> str:
    """
    Returns the name of the contained .dist-info directory.
    """
    dist_info_dir = find_wheel_metadata_dir(source, suffix=DIST_INFO_DIR_SUFFIX)
    if dist_info_dir is None:
        raise UnsupportedWheel(
            f"{DIST_INFO_DIR_SUFFIX} directory not found in wheel {name!r}"
        )

    dist_info_dir_name = canonicalize_name(dist_info_dir)
    canonical_name = canonicalize_name(name)
    if not dist_info_dir_name.startswith(canonical_name):
        raise UnsupportedWheel(
            f"{DIST_INFO_DIR_SUFFIX} directory {dist_info_dir!r} does not start with {canonical_name!r}"
        )

    return dist_info_dir


def wheel_data_file_dir(source: ZipFile, name: str) -> str | None:
    data_file_dir = find_wheel_metadata_dir(source, suffix=DATA_FILES_DIR_SUFFIX)

    # data files are optional, so we return None if not found
    if data_file_dir is None:
        return None

    data_file_dir_name = canonicalize_name(data_file_dir)
    canonical_name = canonicalize_name(name)
    if not data_file_dir_name.startswith(canonical_name):
        return None

    return data_file_dir


def make_whlfile(
    *args: Any, owner: int | None = None, group: int | None = None, **kwargs: Any
) -> str:
    return shutil._make_zipfile(*args, **kwargs)  # type: ignore[attr-defined]


if IN_BROWSER:
    shutil.register_archive_format("whl", make_whlfile, description="Wheel file")
    shutil.register_unpack_format(
        "whl",
        [".whl", ".wheel"],
        shutil._unpack_zipfile,  # type: ignore[attr-defined]
        description="Wheel file",
    )


def get_format(format: str) -> str:
    for fmt, extensions, _ in shutil.get_unpack_formats():
        if format == fmt:
            return fmt
        if format in extensions:
            return fmt
        if "." + format in extensions:
            return fmt
    raise ValueError(f"Unrecognized format {format}")


def get_install_dir(target: Literal["site", "dynlib"] | None = None) -> str:
    """
    Get the installation directory for a target.
    """
    if not target:
        return str(SITE_PACKAGES)

    return str(TARGETS.get(target, SITE_PACKAGES))


def unpack_buffer(
    buffer: JsBuffer,
    *,
    filename: str = "",
    format: str | None = None,
    extract_dir: str | None = None,
    calculate_dynlibs: bool = False,
    metadata: dict[str, str] | None = None,
) -> JsArray[str] | None:
    """Used to install a package either into sitepackages or into the standard
    library.

    This is a helper method called from ``loadPackage``.

    Parameters
    ----------
    buffer
        A Javascript ``Uint8Array`` with the binary data for the archive.

    filename
        The name of the file we are extracting. We only care about it to figure
        out whether the buffer represents a tar file or a zip file. Ignored if
        format argument is present.

    format
        Controls the format that we assume the archive has. Overrides the file
        extension of filename. In particular we decide the file format as
        follows:

        1. If format is present, we use that.
        2. If file name is present, it should have an extension, like a.zip,
           a.tar, etc. Then we use that.
        3. If neither is present or the file name has no extension, we throw an
           error.

    extract_dir
        Controls which directory the file is unpacked into. Default is the
        working directory.

    calculate_dynlibs
        If true, will return a Javascript Array of paths to dynamic libraries
        ('.so' files) that were in the archive. We need to precompile these Wasm
        binaries in `load-pyodide.js`. These paths point to the unpacked
        locations of the .so files.

    metadata
        A dictionary of metadata to be stored in the package's dist-info directory.
        The keys are the names of the metadata files and the values are the contents
        of the files.

    Returns
    -------
        If calculate_dynlibs is True, a Javascript Array of dynamic libraries.
        Otherwise, return None.

    """
    if format:
        format = get_format(format)
    if not filename and format is None:
        raise ValueError("At least one of filename and format must be provided")

    extract_path = Path(extract_dir or ".")
    filename = filename.rpartition("/")[-1]

    extract_path.mkdir(parents=True, exist_ok=True)
    with NamedTemporaryFile(suffix=filename) as f:
        buffer._into_file(f)
        shutil.unpack_archive(f.name, extract_path, format)

        suffix = Path(f.name).suffix
        if suffix == ".whl":
            z = ZipFile(f)
            if metadata:
                set_wheel_metadata(filename, z, extract_path, metadata)

            install_datafiles(filename, z, extract_path)

        if calculate_dynlibs:
            return to_js(get_dynlibs(f, suffix, extract_path))

    return None


def should_load_dynlib(path: str | Path) -> bool:
    path = Path(path)

    if not SHAREDLIB_REGEX.search(path.name):
        return False

    suffixes = path.suffixes

    try:
        tag = suffixes[suffixes.index(".so") - 1]
    except ValueError:  # This should not happen, but just in case
        return False

    if tag in EXTENSION_TAGS:
        return True
    # Okay probably it's not compatible now. But it might be an unrelated .so
    # file with a name with an extra dot: `some.name.so` vs
    # `some.cpython-39-x86_64-linux-gnu.so` Let's make a best effort here to
    # check.
    return not PLATFORM_TAG_REGEX.match(tag)


def set_wheel_metadata(
    filename: str,
    archive: ZipFile,
    target_dir: Path,
    metadata: dict[str, str],
) -> None:
    """Record the metadata of a wheel into the target directory.

    Common metadata includes the installer file according to the packaging spec:
    packaging.python.org/en/latest/specifications/recording-installed-packages/#the-dist-info-directory

    The packaging spec allows us to make custom files. It also allows wheels to
    include custom files in their .dist-info directory. The spec has no attempt
    to coordinate these so that installers don't trample files that wheels
    include. We make a best effort with our PYODIDE prefix.

    Parameters
    ----------
    filename
        The file name of the wheel.

    archive
        A ZipFile object representing the wheel file.

    target_dir
        The directory the wheel is being installed into. Probably site-packages.

    installer
        The name of the installer. Currently either `pyodide.unpackArchive`,
        `pyodide.loadPackage` or `micropip`.

    source
        Where did the package come from? Either a url, `pyodide`, or `PyPI`.
    """
    wheel_name = parse_wheel_name(filename)[0]
    dist_info_name = wheel_dist_info_dir(archive, wheel_name)
    dist_info = target_dir / dist_info_name
    for key, value in metadata.items():
        (dist_info / key).write_text(value)


def install_datafiles(
    filename: str,
    archive: ZipFile,
    target_dir: Path,
) -> None:
    """
    Install data files from a wheel into the target directory.
    While data files are not standard in wheels, they are common in the wild and pip supports them.
    """

    wheel_name = parse_wheel_name(filename)[0]
    data_file_dir_name = wheel_data_file_dir(archive, wheel_name)
    if data_file_dir_name is None:
        return

    data_file_dir = target_dir / data_file_dir_name / DATA_FILES_SCHEME
    if not data_file_dir.exists():
        return
    install_files(data_file_dir, sys.prefix)


def get_dynlibs(archive: IO[bytes], suffix: str, target_dir: Path) -> list[str]:
    """List out the paths to .so files in a zip or tar archive.

    Parameters
    ----------
    archive
        A binary representation of either a zip or a tar archive. We use the `.name`
        field to determine which file type.

    target_dir
        The directory the archive is unpacked into. Paths will be adjusted to point
        inside this directory.

    Returns
    -------
        The list of paths to dynamic libraries ('.so' files) that were in the archive,
        but adjusted to point to their unpacked locations.
    """
    import tarfile

    dynlib_paths_iter: Iterable[str]
    if suffix in ZIP_TYPES:
        dynlib_paths_iter = ZipFile(archive).namelist()
    elif suffix in TAR_TYPES:
        dynlib_paths_iter = (tinfo.name for tinfo in tarfile.open(archive.name))
    else:
        raise ValueError(f"Unexpected suffix {suffix}")

    return [
        str((target_dir / path).resolve())
        for path in dynlib_paths_iter
        if should_load_dynlib(path)
    ]


def get_dist_source(dist_path: Path) -> tuple[str, str]:
    """Get the package name and a description of the source of a package.

    This is used in loadPackage to explain where the package came from. Purely
    for informative purposes.
    """
    with (dist_path / "METADATA").open() as f:
        for line in f:
            if line.startswith("Name:"):
                dist_name = line[5:].strip()
                break
        else:
            raise ValueError(f"Package name not found in {dist_path.name} METADATA")

    source_path = dist_path / PYODIDE_SOURCE_METADATA_FILE
    if source_path.exists():
        source = source_path.read_text().strip()
        if source == "pyodide":
            return dist_name, "default channel"
        elif source:
            return dist_name, source
    direct_url_path = dist_path / "direct_url.json"
    if direct_url_path.exists():
        import json

        return dist_name, json.loads(direct_url_path.read_text())["url"]
    installer_path = dist_path / "INSTALLER"
    if installer_path.exists():
        installer = installer_path.read_text().strip()
        return dist_name, f"{installer} (index unknown)"
    return dist_name, "Unknown"


def init_loaded_packages() -> None:
    """Initialize pyodide.loadedPackages with the packages that are already
    present.

    This ensures that `pyodide.loadPackage` knows that they are around and
    doesn't install over them.
    """
    for dist_path in SITE_PACKAGES.glob("*.dist-info"):
        dist_name, dist_source = get_dist_source(dist_path)
        setattr(loadedPackages, dist_name, dist_source)
```
