## Supplementary software v0.2.1 for "Virtual control arms for paediatric myopia trials: external validation of axial-elongation models": _run_js.py

```
from typing import Any


def run_js(code: str, /) -> Any:
    """
    A wrapper for the JavaScript 'eval' function.

    Runs 'code' as a Javascript code string and returns the result. Unlike
    JavaScript's 'eval', if 'code' is not a string we raise a TypeError.
    """
    from js import eval

    if not isinstance(code, str):
        raise TypeError(
            f"argument should have type 'string' not type '{type(code).__name__}'"
        )
    return eval(code)
```
