## Supplementary software v0.2.1 for "Virtual control arms for paediatric myopia trials: external validation of axial-elongation models": _state.py

```
import gc
import sys
from typing import Any

import __main__
from _pyodide._importhook import jsfinder

from .ffi import JsProxy


def save_state() -> dict[str, Any]:
    """Record the current global state.

    This includes which JavaScript packages are loaded and the global scope in
    ``__main__.__dict__``. Many loaded modules might have global state, but
    there is no general way to track it and we don't try to.
    """
    loaded_js_modules = {}
    for [key, value] in sys.modules.items():
        if isinstance(value, JsProxy):
            loaded_js_modules[key] = value

    return dict(
        globals=dict(__main__.__dict__),
        js_modules=dict(jsfinder.jsproxies),
        loaded_js_modules=loaded_js_modules,
    )


def restore_state(state: dict[str, Any]) -> int:
    """Restore the global state to a snapshot. The argument ``state`` should
    come from ``save_state``"""
    __main__.__dict__.clear()
    __main__.__dict__.update(state["globals"])

    jsfinder.jsproxies = state["js_modules"]
    loaded_js_modules = state["loaded_js_modules"]
    for [key, value] in list(sys.modules.items()):
        if isinstance(value, JsProxy) and key not in loaded_js_modules:
            del sys.modules[key]
    sys.modules.update(loaded_js_modules)

    sys.last_exc = None  # type:ignore[assignment]
    sys.last_type = None
    sys.last_value = None
    sys.last_traceback = None

    return gc.collect(2)


__all__ = ["save_state", "restore_state"]
```
