## Supplementary software v0.2.1 for "Virtual control arms for paediatric myopia trials: external validation of axial-elongation models": code.py

```
from collections.abc import Callable
from functools import lru_cache, wraps
from inspect import Parameter, Signature, signature
from typing import Any, ParamSpec, TypeVar

from _pyodide._base import (
    CodeRunner,
    eval_code,
    eval_code_async,
    find_imports,
    should_quiet,
)


def run_js(code: str, /) -> Any:
    """
    A wrapper for the :js:func:`eval` function.

    Runs ``code`` as a Javascript code string and returns the result. Unlike
    :js:func:`eval`, if ``code`` is not a string we raise a :py:exc:`TypeError`.
    """
    from js import eval as eval_

    if not isinstance(code, str):
        raise TypeError(
            f"argument should have type 'string' not type '{type(code).__name__}'"
        )
    return eval_(code)


def _relaxed_call_sig(func: Callable[..., Any]) -> Signature | None:
    try:
        sig = signature(func)
    except (TypeError, ValueError):
        return None
    new_params = list(sig.parameters.values())
    idx: int | None = -1
    for idx, param in enumerate(new_params):
        if param.kind in (Parameter.KEYWORD_ONLY, Parameter.VAR_KEYWORD):
            break
        if param.kind == Parameter.VAR_POSITIONAL:
            idx = None
            break
    else:
        idx += 1
    if idx is not None:
        new_params.insert(idx, Parameter("__var_positional", Parameter.VAR_POSITIONAL))

    for param in new_params:
        if param.kind == Parameter.VAR_KEYWORD:
            break
    else:
        new_params.append(Parameter("__var_keyword", Parameter.VAR_KEYWORD))
    new_sig = sig.replace(parameters=new_params)
    return new_sig


@lru_cache
def _relaxed_call_sig_cached(func: Callable[..., Any]) -> Signature | None:
    return _relaxed_call_sig(func)


def _do_call(
    func: Callable[..., Any], sig: Signature, args: Any, kwargs: dict[str, Any]
) -> Any:
    bound = sig.bind(*args, **kwargs)
    bound.arguments.pop("__var_positional", None)
    bound.arguments.pop("__var_keyword", None)
    return func(*bound.args, **bound.kwargs)


Param = ParamSpec("Param")
Param2 = ParamSpec("Param2")
RetType = TypeVar("RetType")


def relaxed_wrap(func: Callable[Param, RetType]) -> Callable[..., RetType]:
    """Decorator which creates a function that ignores extra arguments

    If extra positional or keyword arguments are provided they will be
    discarded.
    """
    sig = _relaxed_call_sig(func)
    if sig is None:
        raise TypeError("Cannot wrap function")
    else:
        sig2 = sig

    @wraps(func)
    def wrapper(*args: Param.args, **kwargs: Param.kwargs) -> RetType:
        return _do_call(func, sig2, args, kwargs)

    return wrapper


def relaxed_call(func: Callable[..., RetType], *args: Any, **kwargs: Any) -> RetType:
    """Call the function ignoring extra arguments

    If extra positional or keyword arguments are provided they will be
    discarded.
    """
    sig = _relaxed_call_sig_cached(func)
    if sig is None:
        return func(*args, **kwargs)
    return _do_call(func, sig, args, kwargs)


__all__ = [
    "CodeRunner",
    "eval_code",
    "eval_code_async",
    "find_imports",
    "should_quiet",
    "run_js",
    "relaxed_wrap",
    "relaxed_call",
]
```
