## Supplementary software v0.2.1 for "Virtual control arms for paediatric myopia trials: external validation of axial-elongation models": common.py

```
import os
import shutil
from pathlib import Path


def install_files(src: str | Path, dst: str | Path) -> None:
    """
    Installs everything in src recursively to dst.
    This function is similar to shutil.copytree, but it does not raise an error if dst or any of its subdirectories
    already exist. Instead, it will copy the files from src to dst, overwriting any existing files with the same name.
    It mostly bahaves like `make install` in the sense it is used to install multiple files into a single directory.

    Parameters
    ----------
    src
        The source directory to copy from.
    dst
        The destination directory to copy to.
    """
    src = Path(src).resolve()
    dst = Path(dst).resolve()

    if not src.is_dir():
        raise ValueError(f"{src} is not a directory.")

    if not dst.exists():
        dst.mkdir(parents=True)

    if not dst.is_dir():
        raise ValueError(f"{dst} is not a directory.")

    for root, _, files in os.walk(src):
        for file in files:
            src_file = Path(root) / file
            dst_file = dst / src_file.relative_to(src)
            dst_file.parent.mkdir(parents=True, exist_ok=True)
            shutil.copy2(src_file, dst_file)
```
