## Supplementary software v0.2.1 for "Virtual control arms for paediatric myopia trials: external validation of axial-elongation models": console.py

```
import ast
import asyncio
import rlcompleter
import sys
import traceback
from asyncio import Future, ensure_future
from codeop import (  # type: ignore[attr-defined]
    CommandCompiler,
    Compile,
    PyCF_ALLOW_INCOMPLETE_INPUT,
    PyCF_DONT_IMPLY_DEDENT,
    _features,
)
from collections.abc import Callable, Generator
from contextlib import (
    ExitStack,
    _RedirectStream,
    contextmanager,
    redirect_stderr,
    redirect_stdout,
)
from io import TextIOBase
from platform import python_build, python_version
from tokenize import TokenError
from types import TracebackType
from typing import Any, Literal

from _pyodide._base import CodeRunner, ReturnMode, should_quiet

__all__ = ["Console", "PyodideConsole", "BANNER", "repr_shorten", "ConsoleFuture"]


BANNER = f"""
Python {python_version()} ({", ".join(python_build())}) on WebAssembly/Emscripten
Type "help", "copyright", "credits" or "license" for more information.
""".strip()


class redirect_stdin(_RedirectStream[Any]):
    _stream = "stdin"


class _Stream(TextIOBase):
    def __init__(self, name: str, encoding: str = "utf-8", errors: str = "strict"):
        self._name = name
        self._encoding = encoding
        self._errors = errors

    @property
    def encoding(self):
        return self._encoding

    @property
    def errors(self):
        return self._errors

    @property
    def name(self):
        return self._name

    def isatty(self):
        return True


class _WriteStream(_Stream):
    def __init__(
        self,
        write_handler: Callable[[str], int | None],
        name: str,
        encoding: str = "utf-8",
        errors: str = "strict",
    ):
        super().__init__(name, encoding, errors)
        self._write_handler = write_handler

    def writable(self) -> bool:
        return True

    def write(self, s: str) -> int:
        if self.closed:
            raise ValueError("write to closed file")
        s = str.encode(s, self.encoding, self.errors).decode(self.encoding, self.errors)
        written = self._write_handler(s)
        if written is None:
            # They didn't tell us how much they wrote, assume it was the whole string
            return len(s)
        return written


class _ReadStream(_Stream):
    def __init__(
        self,
        read_handler: Callable[[int], str],
        name: str,
        encoding: str = "utf-8",
        errors: str = "strict",
    ):
        super().__init__(name, encoding, errors)
        self._read_handler = read_handler
        self._buffer = ""

    def readable(self) -> bool:
        return True

    def read(self, size: int | None = -1) -> str:
        if self.closed:
            raise ValueError("read from closed file")
        if size is None:
            # For some reason sys.stdin.read(None) works, but
            # sys.stdin.readline(None) raises a TypeError
            size = -1
        if not isinstance(size, int):
            raise TypeError(
                f"argument should be integer or None, not '{type(size).__name__}'"
            )
        if 0 <= size < len(self._buffer):
            result = self._buffer[:size]
            self._buffer = self._buffer[size:]
            return result
        if size >= 0:
            size -= len(self._buffer)
        result = self._buffer
        got = self._read_handler(size)
        self._buffer = got[size:]
        return result + got[:size]

    def readline(self, size: int | None = -1) -> str:  # type:ignore[override]
        if not isinstance(size, int):
            # For some reason sys.stdin.read(None) works, but
            # sys.stdin.readline(None) raises a TypeError
            raise TypeError(
                f"'{type(size).__name__}' object cannot be interpreted as an integer"
            )
        res = self.read(size)
        [start, nl, rest] = res.partition("\n")
        self._buffer = rest + self._buffer
        return start + nl


class _Compile(Compile):
    """Compile code with CodeRunner, and remember future imports

    Instances of this class behave much like the built-in compile function,
    but if one is used to compile text containing a future statement, it
    "remembers" and compiles all subsequent program texts with the statement in
    force. It uses CodeRunner instead of the built-in compile.
    """

    def __init__(
        self,
        *,
        return_mode: ReturnMode = "last_expr",
        quiet_trailing_semicolon: bool = True,
        flags: int = 0x0,
        dont_inherit: bool = False,
        optimize: int = -1,
    ) -> None:
        super().__init__()
        self.flags |= flags
        self.return_mode = return_mode
        self.quiet_trailing_semicolon = quiet_trailing_semicolon
        self.dont_inherit = dont_inherit
        self.optimize = optimize

    def __call__(  # type: ignore[override]
        self, source: str, filename: str, symbol: str, *, incomplete_input: bool = True
    ) -> CodeRunner:
        return_mode = self.return_mode
        try:
            if self.quiet_trailing_semicolon and should_quiet(source):
                return_mode = "none"
        except (TokenError, SyntaxError):
            # Invalid code, let the Python parser throw the error later.
            pass

        flags = self.flags
        if not incomplete_input:
            flags &= ~PyCF_DONT_IMPLY_DEDENT
            flags &= ~PyCF_ALLOW_INCOMPLETE_INPUT
        code_runner = CodeRunner(
            source,
            mode=symbol,
            filename=filename,
            return_mode=return_mode,
            flags=self.flags,
            dont_inherit=self.dont_inherit,
            optimize=self.optimize,
        ).compile()
        assert code_runner.code
        for feature in _features:
            if code_runner.code.co_flags & feature.compiler_flag:
                self.flags |= feature.compiler_flag
        return code_runner


class _CommandCompiler(CommandCompiler):
    """Compile code with CodeRunner, and remember future imports, return None if
    code is incomplete.

    Instances of this class have __call__ methods identical in signature to
    compile; the difference is that if the instance compiles program text
    containing a __future__ statement, the instance 'remembers' and compiles all
    subsequent program texts with the statement in force.

    If the source is determined to be incomplete, will suppress the SyntaxError
    and return ``None``.
    """

    def __init__(
        self,
        *,
        return_mode: ReturnMode = "last_expr",
        quiet_trailing_semicolon: bool = True,
        flags: int = 0x0,
        dont_inherit: bool = False,
        optimize: int = -1,
    ) -> None:
        self.compiler = _Compile(
            return_mode=return_mode,
            quiet_trailing_semicolon=quiet_trailing_semicolon,
            flags=flags,
            dont_inherit=dont_inherit,
            optimize=optimize,
        )

    def __call__(  # type: ignore[override]
        self, source: str, filename: str = "<console>", symbol: str = "single"
    ) -> CodeRunner | None:
        return super().__call__(source, filename, symbol)  # type: ignore[return-value]


ConsoleFutureStatus = Literal["incomplete", "syntax-error", "complete"]
INCOMPLETE: ConsoleFutureStatus = "incomplete"
SYNTAX_ERROR: ConsoleFutureStatus = "syntax-error"
COMPLETE: ConsoleFutureStatus = "complete"


class ConsoleFuture(Future[Any]):
    # TODO: Figure out proper SKIPIF syntax for Firefox and Safari
    """
    A future with extra fields used as the return value for :py:class:`Console` APIs.

    Example:

        >>> from pyodide.console import Console # doctest: +SKIP
        >>> console = Console() # doctest: +SKIP
        >>> future = console.push("print('Hello, World!')") # doctest: +SKIP
        >>> print(future.syntax_check) # doctest: +SKIP
        complete # doctest: +SKIP
        >>> import asyncio # doctest: +SKIP
        >>> result = asyncio.run(future) # doctest: +SKIP
        Hello, World! # doctest: +SKIP
    """

    syntax_check: ConsoleFutureStatus
    """
    The status of the future. The values mean the following:

    :'incomplete': Input is incomplete. The future has already been resolved
                 with result ``None``.

    :'syntax-error': Input contained a syntax error. The future has been
                   rejected with a ``SyntaxError``.

    :'complete': The input complete and syntactically correct and asynchronous
               execution has begun. When the execution is done, the Future will
               be resolved with the result or rejected with an exception.
    """

    formatted_error: str | None
    """
    If the ``Future`` is rejected, this will be filled with a formatted version of
    the code. This is a convenience that simplifies code and helps to avoid large
    memory leaks when using from JavaScript.
    """

    def __init__(
        self,
        syntax_check: ConsoleFutureStatus,
    ):
        super().__init__()
        self.syntax_check = syntax_check
        self.formatted_error = None


class Console:
    """Interactive Pyodide console

    An interactive console based on the Python standard library
    :py:class:`~code.InteractiveConsole` that manages stream redirections and
    asynchronous execution of the code.

    The stream callbacks can be modified directly by assigning to
    :py:attr:`~Console.stdin_callback` (for example) as long as
    ``persistent_stream_redirection`` is ``False``.

    Parameters
    ----------
    globals :

        The global namespace in which to evaluate the code. Defaults to a new
        empty dictionary.

    stdin_callback :

        Function to call at each read from :py:data:`sys.stdin`. Defaults to :py:data:`None`.

    stdout_callback :

        Function to call at each write to :py:data:`sys.stdout`. Defaults to :py:data:`None`.

    stderr_callback :

        Function to call at each write to :py:data:`sys.stderr`. Defaults to :py:data:`None`.

    persistent_stream_redirection :

        Should redirection of standard streams be kept between calls to
        :py:meth:`~Console.runcode`? Defaults to :py:data:`False`.

    filename :

        The file name to report in error messages. Defaults to ``"<console>"``.

    dont_inherit :

        Whether to inherit ``__future__`` imports from the outer code.
        See the documentation for the built-in :external:py:func:`compile` function.

    optimize :

        Specifies the optimization level of the compiler. See the documentation
        for the built-in :external:py:func:`compile` function.
    """

    globals: dict[str, Any]
    """The namespace used as the globals"""

    stdin_callback: Callable[[int], str] | None
    """The function to call at each read from :py:data:`sys.stdin`"""

    stdout_callback: Callable[[str], int | None] | None
    """Function to call at each write to :py:data:`sys.stdout`."""

    stderr_callback: Callable[[str], int | None] | None
    """Function to call at each write to :py:data:`sys.stderr`."""

    buffer: list[str]
    """The list of lines of code that have been the argument to
    :py:meth:`~Console.push`.

    This is emptied whenever the code is executed.
    """

    completer_word_break_characters: str
    """The set of characters considered by :py:meth:`~Console.complete` to be word breaks."""

    def __init__(
        self,
        globals: dict[str, Any] | None = None,
        *,
        stdin_callback: Callable[[int], str] | None = None,
        stdout_callback: Callable[[str], None] | None = None,
        stderr_callback: Callable[[str], None] | None = None,
        persistent_stream_redirection: bool = False,
        filename: str = "<console>",
        dont_inherit: bool = False,
        optimize: int = -1,
    ) -> None:
        if globals is None:
            globals = {"__name__": "__console__", "__doc__": None}
        self.globals = globals
        self._stdout = None
        self._stderr = None
        self.stdin_callback = stdin_callback
        self.stdout_callback = stdout_callback
        self.stderr_callback = stderr_callback
        self.filename = filename
        self.buffer = []
        self._lock = asyncio.Lock()
        self._streams_redirected = False
        self._stream_generator: Generator[None] | None = (
            None  # track persistent stream redirection
        )
        if persistent_stream_redirection:
            self.persistent_redirect_streams()
        self._completer = rlcompleter.Completer(self.globals)
        # all nonalphanums except '.'
        # see https://github.com/python/cpython/blob/a4258e8cd776ba655cc54ba54eaeffeddb0a267c/Modules/readline.c#L1211
        self.completer_word_break_characters = (
            """ \t\n`~!@#$%^&*()-=+[{]}\\|;:'\",<>/?"""
        )
        self._compile = _CommandCompiler(
            flags=ast.PyCF_ALLOW_TOP_LEVEL_AWAIT,
            dont_inherit=dont_inherit,
            optimize=optimize,
        )

    def persistent_redirect_streams(self) -> None:
        """Redirect :py:data:`~sys.stdin`/:py:data:`~sys.stdout`/:py:data:`~sys.stdout` persistently"""
        if self._stream_generator:
            return
        self._stream_generator = self._stdstreams_redirections_inner()
        assert self._stream_generator is not None
        next(self._stream_generator)  # trigger stream redirection
        # streams will be reverted to normal when self._stream_generator is destroyed.

    def persistent_restore_streams(self) -> None:
        """Restore :py:data:`~sys.stdin`/:py:data:`~sys.stdout`/:py:data:`~sys.stdout` if they have been persistently redirected"""
        # allowing _stream_generator to be garbage collected restores the streams
        self._stream_generator = None

    @contextmanager
    def redirect_streams(self) -> Generator[None]:
        """A context manager to redirect standard streams.

        This supports nesting."""
        yield from self._stdstreams_redirections_inner()

    def _stdstreams_redirections_inner(self) -> Generator[None]:
        """This is the generator which implements redirect_streams and the stdstreams_redirections"""
        # already redirected?
        if self._streams_redirected:
            yield
            return
        redirects: list[Any] = []
        if self.stdin_callback:
            stdin_name = getattr(sys.stdin, "name", "<stdin>")
            stdin_stream = _ReadStream(self.stdin_callback, name=stdin_name)
            redirects.append(redirect_stdin(stdin_stream))
        if self.stdout_callback:
            stdout_name = getattr(sys.stdout, "name", "<stdout>")
            stdout_stream = _WriteStream(self.stdout_callback, name=stdout_name)
            redirects.append(redirect_stdout(stdout_stream))
        if self.stderr_callback:
            stderr_name = getattr(sys.stderr, "name", "<stderr>")
            stderr_stream = _WriteStream(self.stderr_callback, name=stderr_name)
            redirects.append(redirect_stderr(stderr_stream))
        try:
            self._streams_redirected = True
            with ExitStack() as stack:
                for redirect in redirects:
                    stack.enter_context(redirect)
                yield
        finally:
            self._streams_redirected = False

    def runsource(self, source: str, filename: str = "<console>") -> ConsoleFuture:
        """Compile and run source code in the interpreter."""
        res: ConsoleFuture | None

        try:
            code = self._compile(source, filename, "single")
        except (OverflowError, SyntaxError, ValueError) as e:
            # Case 1
            if e.__traceback__:
                traceback.clear_frames(e.__traceback__)
            res = ConsoleFuture(SYNTAX_ERROR)
            res.set_exception(e)
            res.formatted_error = self.formatsyntaxerror(e)
            return res

        if code is None:
            res = ConsoleFuture(INCOMPLETE)
            res.set_result(None)
            return res

        res = ConsoleFuture(COMPLETE)

        def done_cb(fut: asyncio.Task[Any]) -> None:
            nonlocal res
            assert res is not None
            exc = fut.exception()
            if exc:
                res.formatted_error = self.formattraceback(exc)
                res.set_exception(exc)
                exc = None
            else:
                res.set_result(fut.result())
            res = None

        ensure_future(self._runcode_with_lock(source, code)).add_done_callback(done_cb)
        return res

    async def _runcode_with_lock(self, source: str, code: CodeRunner) -> Any:
        async with self._lock:
            return await self.runcode(source, code)

    async def runcode(self, source: str, code: CodeRunner) -> Any:
        """Execute a code object and return the result."""
        with self.redirect_streams():
            try:
                return await code.run_async(self.globals)
            finally:
                sys.stdout.flush()
                sys.stderr.flush()

    def formatsyntaxerror(self, e: Exception) -> str:
        """Format the syntax error that just occurred.

        This doesn't include a stack trace because there isn't one. The actual
        error object is stored into :py:data:`sys.last_value`.
        """
        sys.last_exc = e
        sys.last_type = type(e)
        sys.last_value = e
        sys.last_traceback = None
        return "".join(traceback.format_exception_only(type(e), e))

    def num_frames_to_keep(self, tb: TracebackType | None) -> int:
        keep_frames = False
        kept_frames = 0
        # Try to trim out stack frames inside our code
        for frame, _ in traceback.walk_tb(tb):
            keep_frames = keep_frames or frame.f_code.co_filename == self.filename
            keep_frames = keep_frames or frame.f_code.co_filename == "<exec>"
            if keep_frames:
                kept_frames += 1
        return kept_frames

    def formattraceback(self, e: BaseException) -> str:
        """Format the exception that just occurred.

        The actual error object is stored into :py:data:`sys.last_value`.
        """
        sys.last_exc = e
        sys.last_type = type(e)
        sys.last_value = e
        sys.last_traceback = e.__traceback__
        nframes = self.num_frames_to_keep(e.__traceback__)
        return "".join(
            traceback.format_exception(type(e), e, e.__traceback__, -nframes)
        )

    def push(self, line: str) -> ConsoleFuture:
        """Push a line to the interpreter.

        The line should not have a trailing newline; it may have internal
        newlines.  The line is appended to a buffer and the interpreter's
        :py:meth:`~Console.runsource` method is called with the concatenated contents of the
        buffer as source.  If this indicates that the command was executed or
        invalid, the buffer is reset; otherwise, the command is incomplete, and
        the buffer is left as it was after the line was appended.

        The return value is the result of calling :py:meth:`~Console.runsource` on the current buffer
        contents.
        """
        self.buffer.append(line)
        source = "\n".join(self.buffer)
        result = self.runsource(source, self.filename)
        if result.syntax_check != INCOMPLETE:
            self.buffer = []
        return result

    def complete(self, source: str) -> tuple[list[str], int]:
        r"""Use Python's :py:mod:`rlcompleter` to complete the source string
        using the :py:attr:`Console.globals` namespace.

        Finds the last "word" in the source string and completes it with
        rlcompleter. Word breaks are determined by the set of characters in
        :py:attr:`~Console.completer_word_break_characters`.

        Parameters
        ----------
        source :

            The source string to complete at the end.

        Returns
        -------
        completions : :py:class:`list`\[:py:class:`str`]
            A list of completion strings.
        start : :py:class:`int`
            The index where completion starts.

        Examples
        --------
        >>> shell = Console()
        >>> shell.complete("str.isa")
        (['str.isalnum(', 'str.isalpha(', 'str.isascii('], 0)
        >>> shell.complete("a = 5 ; str.isa")
        (['str.isalnum(', 'str.isalpha(', 'str.isascii('], 8)
        """
        start = max(map(source.rfind, self.completer_word_break_characters)) + 1
        source = source[start:]
        if "." in source:
            completions = self._completer.attr_matches(source)
        else:
            completions = self._completer.global_matches(source)
        return completions, start


class PyodideConsole(Console):
    # TODO: Figure out proper SKIPIF syntax for Firefox and Safari
    """
    A subclass of :py:class:`Console` that uses :js:func:`pyodide.loadPackagesFromImports`
    before running the code.

    Example:

        >>> from pyodide.console import PyodideConsole # doctest: +SKIP
        >>> console = PyodideConsole() # doctest: +SKIP
        >>> # This will automatically load numpy before execution
        >>> future = console.push("import numpy as np; print(np.array([1, 2, 3]))") # doctest: +SKIP
        >>> print(future.syntax_check) # doctest: +SKIP
        complete # doctest: +SKIP
    """

    async def runcode(self, source: str, code: CodeRunner) -> ConsoleFuture:
        """Execute a code object.
        All exceptions are caught except SystemExit, which is reraised.
        Returns
        -------
            The return value is a dependent sum type with the following possibilities:
            * `("success", result : Any)` -- the code executed successfully
            * `("exception", message : str)` -- An exception occurred. `message` is the
            result of calling :py:meth:`Console.formattraceback`.
        """
        from pyodide_js import loadPackagesFromImports

        await loadPackagesFromImports(source)
        return await super().runcode(source, code)


def shorten(
    text: str, limit: int = 1000, split: int | None = None, separator: str = "..."
) -> str:
    """Shorten ``text`` if it is longer than ``limit``.

    If ``len(text) <= limit`` then return ``text`` unchanged.
    If ``text`` is longer than ``limit`` then return the firsts ``split``
    characters and the last ``split`` characters separated by ``separator``.
    The default value for ``split`` is `limit // 2`.
    Values of ``split`` larger than ``len(value) // 2`` will have the same effect as
    when ``split`` is `len(value) // 2`.
    A value error is raised if ``limit`` is less than 2.

    Parameters
    ----------
    text :
        The string to shorten if it is longer than ``limit``.

    limit :
        The integer to compare against the length of ``text``. Defaults to ``1000``.

    split :
        The integer of the split string to return. Defaults to ``limit // 2``.

    separator :
        The string of the separator string. Defaults to ``"..."``.

    Returns
    -------
        If ``text`` is longer than ``limit``, return the shortened string, otherwise return ``text``.

    Examples
    --------
    >>> from pyodide.console import shorten
    >>> sep = "_"
    >>> shorten("abcdefg", limit=5, separator=sep)
    'ab_fg'
    >>> shorten("abcdefg", limit=12, separator=sep)
    'abcdefg'
    >>> shorten("abcdefg", limit=6, separator=sep)
    'abc_efg'
    >>> shorten("abcdefg", limit=6, split=1, separator=sep)
    'a_g'
    """
    if limit < 2:
        raise ValueError("limit must be greater than or equal to 2.")
    if split is None:
        split = limit // 2
    split = min(split, len(text) // 2)
    if len(text) > limit:
        text = f"{text[:split]}{separator}{text[-split:]}"
    return text


def repr_shorten(
    value: Any, limit: int = 1000, split: int | None = None, separator: str = "..."
) -> str:
    """Compute the string representation of ``value`` and shorten it
    if necessary.

    This is equivalent to ``shorten(repr(value), limit, split, separator)``, but
    a value error is raised if ``limit`` is less than ``4``.

    Examples
    --------
    >>> from pyodide.console import repr_shorten
    >>> sep = "_"
    >>> repr_shorten("abcdefg", limit=8, separator=sep)
    "'abc_efg'"
    >>> repr_shorten("abcdefg", limit=12, separator=sep)
    "'abcdefg'"
    >>> for i in range(4, 10):
    ...     repr_shorten(123456789, limit=i, separator=sep)
    '12_89'
    '12_89'
    '123_789'
    '123_789'
    '1234_6789'
    '123456789'
    """
    if limit < 4:
        raise ValueError("limit must be greater than or equal to 4.")
    text = repr(value)
    return shorten(text, limit=limit, split=split, separator=separator)
```
