## Supplementary software v0.2.1 for "Virtual control arms for paediatric myopia trials: external validation of axial-elongation models": __init__.py

```
# flake8: noqa
import sys

import _pyodide._core_docs
from _pyodide._core_docs import *
from _pyodide._importhook import register_js_module, unregister_js_module

IN_BROWSER = "_pyodide_core" in sys.modules


if IN_BROWSER:
    import _pyodide_core

    # This is intentionally opaque to static analysis tools (e.g., mypy)
    #
    # Note:
    #   Normally one would handle this by adding type stubs for
    #   _pyodide_core, but since we already are getting the correct types
    #   from _core_docs, adding a type stub would introduce a redundancy
    #   that would be difficult to maintain.
    for t in [
        "JsException",
        "run_sync",
        "can_run_sync",
        "create_once_callable",
        "create_proxy",
        "destroy_proxies",
        "to_js",
    ]:
        globals()[t] = getattr(_pyodide_core, t)

    _pyodide._core_docs._js_flags = _pyodide_core.js_flags

__all__ = [
    "ConversionError",
    "JsArray",
    "JsAsyncGenerator",
    "JsAsyncIterable",
    "JsAsyncIterator",
    "JsBuffer",
    "JsCallableDoubleProxy",
    "JsDoubleProxy",
    "JsException",
    "JsFetchResponse",
    "JsGenerator",
    "JsIterable",
    "JsIterator",
    "JsMap",
    "JsMutableMap",
    "JsOnceCallable",
    "JsPromise",
    "JsProxy",
    "JsDomElement",
    "JsCallable",
    "JsTypedArray",
    "JsWeakRef",
    "ToJsConverter",
    "create_once_callable",
    "create_proxy",
    "destroy_proxies",
    "to_js",
    "run_sync",
    "IN_BROWSER",
    "register_js_module",
    "unregister_js_module",
    "JsNull",
    "jsnull",
]
```
