## Supplementary software v0.2.1 for "Virtual control arms for paediatric myopia trials: external validation of axial-elongation models": wrappers.py

```
from collections.abc import Callable
from typing import Any, Protocol, cast

from . import (
    IN_BROWSER,
    JsCallableDoubleProxy,
    JsDomElement,
    JsProxy,
    JsWeakRef,
    create_once_callable,
    create_proxy,
)

if IN_BROWSER:
    from js import clearInterval, clearTimeout, setInterval, setTimeout


class Destroyable(Protocol):
    """:meta private:"""

    def destroy(self):
        pass


# An object with a no-op destroy method so we can do
#
# TIMEOUTS.pop(id, DUMMY_DESTROYABLE).destroy()
#
# and either it gets a real object and calls the real destroy method or it gets
# the fake which does nothing. This is to handle the case where clear_timeout is
# called after the timeout executes.
class DUMMY_DESTROYABLE:
    @staticmethod
    def destroy():
        pass


EVENT_LISTENERS: dict[
    tuple[int, str, Callable[[Any], None]],
    JsWeakRef[JsCallableDoubleProxy[[Any], None]],
] = {}


def add_event_listener(
    elt: JsDomElement, event: str, listener: Callable[[Any], None]
) -> None:
    """Wrapper for JavaScript's
    :js:meth:`~EventTarget.addEventListener` which automatically manages the lifetime of a
    JsProxy corresponding to the ``listener`` parameter.
    """
    proxy = create_proxy(listener)
    # Use weakref so the proxy can be freed if DOM element is removed.
    EVENT_LISTENERS[(elt.js_id, event, listener)] = proxy.to_weakref()
    elt.addEventListener(event, cast(Callable[[Any], None], proxy))


def remove_event_listener(
    elt: JsDomElement, event: str, listener: Callable[[Any], None]
) -> None:
    """Wrapper for JavaScript's
    :js:meth:`~EventTarget.removeEventListener` which automatically manages the
    lifetime of a JsProxy corresponding to the ``listener`` parameter.
    """
    proxy = EVENT_LISTENERS.pop((elt.js_id, event, listener)).deref()
    if proxy is None:
        return
    elt.removeEventListener(event, cast(Callable[[Any], None], proxy))
    proxy.destroy()


TIMEOUTS: dict[int, Destroyable] = {}


def set_timeout(callback: Callable[[], None], timeout: int) -> int | JsProxy:
    """Wrapper for JavaScript's :js:func:`setTimeout` which
    automatically manages the lifetime of a JsProxy corresponding to the
    callback param.
    """
    id = -1

    def wrapper():
        nonlocal id
        callback()
        TIMEOUTS.pop(id, None)

    callable = create_once_callable(wrapper)
    timeout_retval: int | JsProxy = setTimeout(callable, timeout)
    id = timeout_retval if isinstance(timeout_retval, int) else timeout_retval.js_id
    TIMEOUTS[id] = callable
    return timeout_retval


def clear_timeout(timeout_retval: int | JsProxy) -> None:
    """Wrapper for JavaScript's :js:func:`clearTimeout` which
    automatically manages the lifetime of a JsProxy corresponding to the
    ``callback`` parameter.
    """
    clearTimeout(timeout_retval)
    id = timeout_retval if isinstance(timeout_retval, int) else timeout_retval.js_id
    TIMEOUTS.pop(id, DUMMY_DESTROYABLE).destroy()


INTERVAL_CALLBACKS: dict[int, Destroyable] = {}


def set_interval(callback: Callable[[], None], interval: int) -> int | JsProxy:
    """Wrapper for JavaScript's :js:func:`setInterval` which
    automatically manages the lifetime of a JsProxy corresponding to the
    ``callback`` parameter.
    """
    proxy = create_proxy(callback)
    interval_retval = setInterval(cast(Callable[[], None], proxy), interval)
    id = interval_retval if isinstance(interval_retval, int) else interval_retval.js_id
    INTERVAL_CALLBACKS[id] = proxy
    return interval_retval


def clear_interval(interval_retval: int | JsProxy) -> None:
    """Wrapper for JavaScript's :js:func:`clearInterval`
    which automatically manages the lifetime of a JsProxy corresponding to
    the ``callback`` parameter.
    """
    clearInterval(interval_retval)
    id = interval_retval if isinstance(interval_retval, int) else interval_retval.js_id
    INTERVAL_CALLBACKS.pop(id, DUMMY_DESTROYABLE).destroy()


__all__ = [
    "add_event_listener",
    "remove_event_listener",
    "set_timeout",
    "clear_timeout",
    "set_interval",
    "clear_interval",
]
```
