## Supplementary software v0.2.1 for "Virtual control arms for paediatric myopia trials: external validation of axial-elongation models": http.py

```
import json
from asyncio import CancelledError
from collections.abc import Awaitable, Callable
from functools import wraps
from io import StringIO
from typing import IO, Any, ParamSpec, TypeVar

from ._package_loader import unpack_buffer
from .ffi import IN_BROWSER, JsBuffer, JsException, JsFetchResponse, to_js

if IN_BROWSER:
    try:
        from js import AbortController, AbortSignal, Object
        from js import fetch as _jsfetch
        from pyodide_js._api import abortSignalAny
    except ImportError:
        pass
    try:
        from js import XMLHttpRequest
    except ImportError:
        pass
else:
    # Hack for documentation xrefs, we replace these with links to mdn in the
    # sphinx conf.py. TODO: Maybe come up with some better / more systematic way
    # to handle this situation.
    class AbortController:  # type:ignore[no-redef]
        pass

    class AbortSignal:  # type:ignore[no-redef]
        pass


__all__ = [
    "open_url",
    "pyfetch",
    "FetchResponse",
    "HttpStatusError",
    "BodyUsedError",
    "AbortError",
]


class HttpStatusError(OSError):
    """A subclass of :py:exc:`OSError` raised by :py:meth:`FetchResponse.raise_for_status`
    if the response status is 4XX or 5XX.

    Parameters
    ----------
    status :
       The http status code of the request

    status_text :
       The http status text of the request

    url :
        The url that was requested
    """

    status: int
    status_text: str
    url: str

    def __init__(self, status: int, status_text: str, url: str) -> None:
        self.status = status
        self.status_text = status_text
        self.url = url
        if 400 <= status < 500:
            super().__init__(f"{status} Client Error: {status_text} for url: {url}")
        elif 500 <= status < 600:
            super().__init__(f"{status} Server Error: {status_text} for url: {url}")
        else:
            super().__init__(
                f"{status} Invalid error code not between 400 and 599: {status_text} for url: {url}"
            )

    def __reduce__(self):
        return (
            self.__class__,
            (self.status, self.status_text, self.url),
            self.__dict__,
        )


class BodyUsedError(OSError):
    def __init__(self, *args: Any) -> None:
        super().__init__("Response body is already used")


class AbortError(OSError):
    def __init__(self, reason: JsException) -> None:
        super().__init__(reason.message)


def open_url(url: str) -> StringIO:
    """Fetches a given URL synchronously.

    The download of binary files is not supported. To download binary files use
    :func:`pyodide.http.pyfetch` which is asynchronous.

    It will not work in Node unless you include an polyfill for :js:class:`XMLHttpRequest`.

    Parameters
    ----------
    url :
       URL to fetch

    Returns
    -------
        The contents of the URL.

    Examples
    --------
    >>> None # doctest: +RUN_IN_PYODIDE
    >>> import pytest; pytest.skip("TODO: Figure out how to skip this only in node")
    >>> url = "https://cdn.jsdelivr.net/pyodide/v0.24.1/full/pyodide-lock.json"
    >>> url_contents = open_url(url)
    >>> import json
    >>> result = json.load(url_contents)
    >>> sorted(list(result["info"].items()))
    [('arch', 'wasm32'), ('platform', 'emscripten_3_1_45'), ('python', '3.11.3'), ('version', '0.24.1')]
    """

    req = XMLHttpRequest.new()
    req.open("GET", url, False)
    req.send()
    return StringIO(req.response)


P = ParamSpec("P")
T = TypeVar("T")


def _abort_on_cancel(method: Callable[P, Awaitable[T]]) -> Callable[P, Awaitable[T]]:
    @wraps(method)
    async def wrapper(*args: P.args, **kwargs: P.kwargs) -> T:
        try:
            return await method(*args, **kwargs)
        except JsException as e:
            self: FetchResponse = kwargs.get("self") or args[0]  # type:ignore[assignment]
            raise AbortError(s.reason if (s := self.abort_signal) else e) from None
        except CancelledError as e:
            self: FetchResponse = kwargs.get("self") or args[0]  # type:ignore[no-redef]
            if self.abort_controller:
                self.abort_controller.abort(
                    _construct_abort_reason(
                        "\n".join(map(str, e.args)) if e.args else None
                    )
                )
            raise

    return wrapper


def _construct_abort_reason(reason: Any) -> JsException | None:
    if reason is None:
        return None
    return JsException("AbortError", reason)


class FetchResponse:
    """A wrapper for a Javascript fetch :js:data:`Response`.

    Parameters
    ----------
    url
        URL that was fetched
    js_response
        A :py:class:`~pyodide.ffi.JsProxy` of the fetch :js:class:`Response`.
    abort_controller
        The abort controller that may be used to cancel the fetch request.
    abort_signal
        The abort signal that was used for the fetch request.
    """

    def __init__(
        self,
        url: str,
        js_response: JsFetchResponse,
        abort_controller: "AbortController | None" = None,
        abort_signal: "AbortSignal | None" = None,
    ):
        self._url = url
        self.js_response = js_response
        self.abort_controller = abort_controller
        self.abort_signal = abort_signal

    @property
    def body_used(self) -> bool:
        """Has the response been used yet?

        If so, attempting to retrieve the body again will raise an
        :py:exc:`OSError`. Use :py:meth:`~FetchResponse.clone` first to avoid this.
        See :js:attr:`Response.bodyUsed`.
        """
        return self.js_response.bodyUsed

    @property
    def headers(self) -> dict[str, str]:
        """Response headers as dictionary."""
        return Object.fromEntries(self.js_response.headers.entries()).to_py()

    @property
    def ok(self) -> bool:
        """Was the request successful?

        See :js:attr:`Response.ok`.
        """
        return self.js_response.ok

    @property
    def redirected(self) -> bool:
        """Was the request redirected?

        See :js:attr:`Response.redirected`.
        """
        return self.js_response.redirected

    @property
    def status(self) -> int:
        """Response status code

        See :js:attr:`Response.status`.
        """
        return self.js_response.status

    @property
    def status_text(self) -> str:
        """Response status text

        See :js:attr:`Response.statusText`.
        """
        return self.js_response.statusText

    @property
    def type(self) -> str:
        """The type of the response.

        See :js:attr:`Response.type`.
        """
        return self.js_response.type

    @property
    def url(self) -> str:
        """The url of the response.

        The value may be different than the url passed to fetch.
        See :js:attr:`Response.url`.
        """
        return self.js_response.url

    def _raise_if_failed(self) -> None:
        if (signal := self.abort_signal) and signal.aborted:
            raise AbortError(signal.reason)
        if self.js_response.bodyUsed:
            raise BodyUsedError

    def raise_for_status(self) -> None:
        """Raise an :py:exc:`~pyodide.http.HttpStatusError` if the status of the response is an error (4xx or 5xx)"""
        if 400 <= self.status < 600:
            raise HttpStatusError(self.status, self.status_text, self.url)

    def clone(self) -> "FetchResponse":
        """Return an identical copy of the :py:class:`FetchResponse`.

        This method exists to allow multiple uses of :py:class:`FetchResponse`
        objects. See :js:meth:`Response.clone`.
        """
        if self.js_response.bodyUsed:
            raise BodyUsedError
        return FetchResponse(
            self._url,
            self.js_response.clone(),
            self.abort_controller,
            self.abort_signal,
        )

    @_abort_on_cancel
    async def buffer(self) -> JsBuffer:
        """Return the response body as a Javascript :js:class:`ArrayBuffer`.

        See :js:meth:`Response.arrayBuffer`.
        """
        self._raise_if_failed()
        return await self.js_response.arrayBuffer()

    @_abort_on_cancel
    async def text(self) -> str:
        """Return the response body as a string"""
        self._raise_if_failed()
        return await self.js_response.text()

    @_abort_on_cancel
    async def string(self) -> str:
        """Return the response body as a string

        Does the same thing as :py:meth:`FetchResponse.text`.


        .. deprecated:: 0.24.0

            Use :py:meth:`FetchResponse.text` instead.
        """
        return await self.text()

    @_abort_on_cancel
    async def json(self, **kwargs: Any) -> Any:
        """Treat the response body as a JSON string and use
        :py:func:`json.loads` to parse it into a Python object.

        Any keyword arguments are passed to :py:func:`json.loads`.
        """
        self._raise_if_failed()
        return json.loads(await self.string(), **kwargs)

    @_abort_on_cancel
    async def memoryview(self) -> memoryview:
        """Return the response body as a :py:class:`memoryview` object"""
        self._raise_if_failed()
        return (await self.buffer()).to_memoryview()

    @_abort_on_cancel
    async def _into_file(self, f: IO[bytes] | IO[str]) -> None:
        """Write the data into an empty file with no copy.

        Warning: should only be used when f is an empty file, otherwise it may
        overwrite the data of f.
        """
        buf = await self.buffer()
        buf._into_file(f)

    @_abort_on_cancel
    async def _create_file(self, path: str) -> None:
        """Uses the data to back a new file without copying it.

        This method avoids copying the data when creating a new file. If you
        want to write the data into an existing file, use

        .. code-block:: python

            buf = await resp.buffer()
            buf.to_file(file)

        Parameters
        ----------
        path : str

            The path to the file to create. The file should not exist but
            it should be in a directory that exists. Otherwise, will raise
            an ``OSError``
        """
        with open(path, "x") as f:
            await self._into_file(f)

    @_abort_on_cancel
    async def bytes(self) -> bytes:
        """Return the response body as a bytes object"""
        self._raise_if_failed()
        return (await self.buffer()).to_bytes()

    @_abort_on_cancel
    async def unpack_archive(
        self, *, extract_dir: str | None = None, format: str | None = None
    ) -> None:
        """Treat the data as an archive and unpack it into target directory.

        Assumes that the file is an archive in a format that :py:mod:`shutil` has
        an unpacker for. The arguments ``extract_dir`` and ``format`` are passed
        directly on to :py:func:`shutil.unpack_archive`.

        Parameters
        ----------
        extract_dir :
            Directory to extract the archive into. If not provided, the current
            working directory is used.

        format :
            The archive format: one of ``"zip"``, ``"tar"``, ``"gztar"``,
            ``"bztar"``. Or any other format registered with
            :py:func:`shutil.register_unpack_format`. If not provided,
            :py:meth:`unpack_archive` will use the archive file name extension and
            see if an unpacker was registered for that extension. In case none
            is found, a :py:exc:`ValueError` is raised.
        """
        buf = await self.buffer()
        filename = self._url.rsplit("/", -1)[-1]
        unpack_buffer(buf, filename=filename, format=format, extract_dir=extract_dir)

    def abort(self, reason: Any = None) -> None:
        """Abort the fetch request.

        In case ``abort_controller`` is not set, a :py:exc:`ValueError` is raised.
        """
        if self.abort_controller is None:
            raise ValueError("abort_controller is not set")

        self.abort_controller.abort(_construct_abort_reason(reason))


async def pyfetch(
    url: str, /, *, signal: Any = None, fetcher: Any = None, **kwargs: Any
) -> FetchResponse:
    r"""Fetch the url and return the response.

    This functions provides a similar API to :js:func:`fetch` however it is
    designed to be convenient to use from Python. The
    :class:`~pyodide.http.FetchResponse` has methods with the output types
    already converted to Python objects.

    Parameters
    ----------
    url :
        URL to fetch.

    signal :
        Abort signal to use for the fetch request.

    fetcher :
        Fetcher to use for the fetch request.

    \*\*kwargs :
        keyword arguments are passed along as `optional parameters to the fetch API
        <https://developer.mozilla.org/en-US/docs/Web/API/fetch#options>`_.

    Examples
    --------
    >>> import pytest; pytest.skip("Can't use top level await in doctests")
    >>> res = await pyfetch("https://cdn.jsdelivr.net/pyodide/v0.23.4/full/repodata.json")
    >>> res.ok
    True
    >>> res.status
    200
    >>> data = await res.json()
    >>> data
    {'info': {'arch': 'wasm32', 'platform': 'emscripten_3_1_32',
    'version': '0.23.4', 'python': '3.11.2'}, ... # long output truncated
    """

    controller = AbortController.new()
    if signal:
        signal = abortSignalAny(to_js([signal, controller.signal]))
    else:
        signal = controller.signal
    kwargs["signal"] = signal
    fetcher = fetcher or _jsfetch
    try:
        return FetchResponse(
            url,
            await fetcher(url, to_js(kwargs, dict_converter=Object.fromEntries)),
            controller,
            signal,
        )
    except CancelledError as e:
        controller.abort(
            _construct_abort_reason("\n".join(map(str, e.args))) if e.args else None
        )
        raise
    except JsException as e:
        raise AbortError(e) from None
```
