## Supplementary software v0.2.1 for "Virtual control arms for paediatric myopia trials: external validation of axial-elongation models": webloop.py

````
import asyncio
import contextvars
import inspect
import os
import sys
import time
import traceback
from asyncio import Future, Task, sleep
from collections.abc import Awaitable, Callable, Coroutine
from functools import wraps
from typing import Any, TypeVar, overload

from .ffi import IN_BROWSER, can_run_sync, create_once_callable, run_sync

if IN_BROWSER:
    from pyodide_js._api import scheduleCallback

T = TypeVar("T")
S = TypeVar("S")


class PyodideFuture(Future[T]):
    """A :py:class:`~asyncio.Future` with extra :js:meth:`~Promise.then`,
    :js:meth:`~Promise.catch`, and :js:meth:`finally_() <Promise.finally>` methods
    based on the Javascript promise API. :py:meth:`~asyncio.loop.create_future`
    returns these so in practice all futures encountered in Pyodide should be an
    instance of :py:class:`~pyodide.webloop.PyodideFuture`.
    """

    @overload
    def then(
        self,
        onfulfilled: None,
        onrejected: Callable[[BaseException], Awaitable[S]],
    ) -> "PyodideFuture[S]": ...

    @overload
    def then(
        self,
        onfulfilled: None,
        onrejected: Callable[[BaseException], S],
    ) -> "PyodideFuture[S]": ...

    @overload
    def then(
        self,
        onfulfilled: Callable[[T], Awaitable[S]],
        onrejected: Callable[[BaseException], Awaitable[S]] | None = None,
    ) -> "PyodideFuture[S]": ...

    @overload
    def then(
        self,
        onfulfilled: Callable[[T], S],
        onrejected: Callable[[BaseException], S] | None = None,
    ) -> "PyodideFuture[S]": ...

    def then(
        self,
        onfulfilled: Callable[[T], S | Awaitable[S]] | None,
        onrejected: Callable[[BaseException], S | Awaitable[S]] | None = None,
    ) -> "PyodideFuture[S]":
        """When the Future is done, either execute onfulfilled with the result
        or execute onrejected with the exception.

        Returns a new Future which will be marked done when either the
        onfulfilled or onrejected callback is completed. If the return value of
        the executed callback is awaitable it will be awaited repeatedly until a
        nonawaitable value is received. The returned Future will be resolved
        with that value. If an error is raised, the returned Future will be
        rejected with the error.

        Parameters
        ----------
        onfulfilled:
            A function called if the Future is fulfilled. This function receives
            one argument, the fulfillment value.

        onrejected:
            A function called if the Future is rejected. This function receives
            one argument, the rejection value.

        Returns
        -------
            A new future to be resolved when the original future is done and the
            appropriate callback is also done.
        """
        result: PyodideFuture[S] = PyodideFuture()

        onfulfilled_: Callable[[T], S | Awaitable[S]]
        onrejected_: Callable[[BaseException], S | Awaitable[S]]
        if onfulfilled:
            onfulfilled_ = onfulfilled
        else:

            def onfulfilled_(x):
                return x

        if onrejected:
            onrejected_ = onrejected
        else:

            def onrejected_(x):
                raise x

        async def callback(fut: Future[T]) -> None:
            e = fut.exception()
            try:
                if e:
                    r = onrejected_(e)
                else:
                    r = onfulfilled_(fut.result())
                while inspect.isawaitable(r):
                    r = await r
            except Exception as result_exception:
                result.set_exception(result_exception)
                return
            result.set_result(r)

        def wrapper(fut: Future[T]) -> None:
            asyncio.ensure_future(callback(fut))

        self.add_done_callback(wrapper)
        return result

    @overload
    def catch(
        self, onrejected: Callable[[BaseException], Awaitable[S]]
    ) -> "PyodideFuture[S]": ...

    @overload
    def catch(self, onrejected: Callable[[BaseException], S]) -> "PyodideFuture[S]": ...

    def catch(
        self, onrejected: Callable[[BaseException], object]
    ) -> "PyodideFuture[Any]":
        """Equivalent to ``then(None, onrejected)``"""
        return self.then(None, onrejected)

    def finally_(self, onfinally: Callable[[], Any]) -> "PyodideFuture[T]":
        """When the future is either resolved or rejected, call ``onfinally`` with
        no arguments.
        """
        result: PyodideFuture[T] = PyodideFuture()

        async def callback(fut: Future[T]) -> None:
            exc = fut.exception()
            try:
                r = onfinally()
                while inspect.isawaitable(r):
                    r = await r
            except Exception as e:
                result.set_exception(e)
                return
            if exc:
                result.set_exception(exc)
            else:
                result.set_result(fut.result())

        def wrapper(fut: Future[T]) -> None:
            asyncio.ensure_future(callback(fut))

        self.add_done_callback(wrapper)
        return result


class PyodideTask(Task[T], PyodideFuture[T]):
    """Inherits from both :py:class:`~asyncio.Task` and
    :py:class:`~pyodide.webloop.PyodideFuture`

    Instantiation is discouraged unless you are writing your own event loop.
    """

    def __init__(self, *args, **kwargs):
        super().__init__(*args, **kwargs)
        self._num_done_callbacks = 0

    def add_done_callback(self, cb, *, context=None):
        res = super().add_done_callback(cb, context=context)
        self._num_done_callbacks += 1
        return res


class WebLoop(asyncio.AbstractEventLoop):
    """A custom event loop for use in Pyodide.

    Schedules tasks on the browser event loop. Does no lifecycle management and
    runs forever.

    :py:meth:`~asyncio.loop.run_forever` and
    :py:meth:`~asyncio.loop.run_until_complete` cannot block like a normal event
    loop would because we only have one thread so blocking would stall the
    browser event loop and prevent anything from ever happening.

    We defer all work to the browser event loop using the :js:func:`setTimeout`
    function. To ensure that this event loop doesn't stall out UI and other
    browser handling, we want to make sure that each task is scheduled on the
    browser event loop as a task not as a microtask. ``setTimeout(callback, 0)``
    enqueues the callback as a task so it works well for our purposes.

    See the Python :external:doc:`library/asyncio-eventloop` documentation.
    """

    def __init__(self):
        self._task_factory = None
        asyncio._set_running_loop(self)
        self._exception_handler = None
        self._current_handle = None
        self._in_progress = 0
        self._no_in_progress_handler = None
        self._keyboard_interrupt_handler = None
        self._system_exit_handler = None
        # Debug mode is currently no-op (actual asyncio debug features not implemented)
        self._debug = sys.flags.dev_mode or (
            not sys.flags.ignore_environment
            and bool(os.environ.get("PYTHONASYNCIODEBUG"))
        )

    def get_debug(self):
        """Return the debug mode of the event loop."""
        return self._debug

    def set_debug(self, enabled: bool) -> None:
        """Set the debug mode of the event loop."""
        self._debug = enabled

    #
    # Lifecycle methods: We ignore all lifecycle management
    #

    def is_running(self) -> bool:
        """Returns ``True`` if the event loop is running.

        Always returns ``True`` because WebLoop has no lifecycle management.
        """
        return True

    def is_closed(self) -> bool:
        """Returns ``True`` if the event loop was closed.

        Always returns ``False`` because WebLoop has no lifecycle management.
        """
        return False

    def close(self) -> None:
        """Ignore request to close WebLoop"""
        pass

    def _check_closed(self):
        """Used in create_task.

        Would raise an error if ``self.is_closed()``, but we are skipping all lifecycle stuff.
        """
        pass

    def run_forever(self):
        """Run the event loop forever. Does nothing in this implementation.

        We cannot block like a normal event loop would
        because we only have one thread so blocking would stall the browser event loop
        and prevent anything from ever happening.
        """
        pass

    def run_until_complete(self, future):
        """Run until future is done.

        If the argument is a coroutine, it is wrapped in a Task.

        The native event loop `run_until_complete` blocks until evaluation of the
        future is complete and then returns the result of the future.
        Since we cannot block, we just ensure that the future is scheduled and
        return the future. This makes this method a bit useless. Instead, use
        `future.add_done_callback(do_something_with_result)` or:
        ```python
        async def wrapper():
            result = await future
            do_something_with_result(result)
        ```
        """
        from pyodide_js._api import config

        if config.enableRunUntilComplete:
            return run_sync(future)
        return asyncio.ensure_future(future)

    #
    # Scheduling methods: use browser.setTimeout to schedule tasks on the browser event loop.
    #

    def call_soon(  # type: ignore[override]
        self,
        callback: Callable[..., Any],
        *args: Any,
        context: contextvars.Context | None = None,
    ) -> asyncio.Handle:
        """Arrange for a callback to be called as soon as possible.

        Any positional arguments after the callback will be passed to
        the callback when it is called.

        This schedules the callback on the browser event loop using ``setTimeout(callback, 0)``.
        """
        delay = 0
        return self.call_later(delay, callback, *args, context=context)

    def call_soon_threadsafe(  # type: ignore[override]
        self,
        callback: Callable[..., Any],
        *args: Any,
        context: contextvars.Context | None = None,
    ) -> asyncio.Handle:
        """Like ``call_soon()``, but thread-safe.

        We have no threads so everything is "thread safe", and we just use ``call_soon``.
        """
        return self.call_soon(callback, *args, context=context)

    def call_later(  # type: ignore[override]
        self,
        delay: float,
        callback: Callable[..., Any],
        *args: Any,
        context: contextvars.Context | None = None,
    ) -> asyncio.Handle:
        """Arrange for a callback to be called at a given time.

        Return a Handle: an opaque object with a cancel() method that
        can be used to cancel the call.

        The delay can be an int or float, expressed in seconds.  It is
        always relative to the current time.

        Each callback will be called exactly once.  If two callbacks
        are scheduled for exactly the same time, it undefined which
        will be called first.

        Any positional arguments after the callback will be passed to
        the callback when it is called.

        This uses `setTimeout(callback, delay)`
        """
        if delay < 0:
            raise ValueError("Can't schedule in the past")
        h = asyncio.Handle(callback, args, self, context=context)

        def run_handle():
            if h.cancelled():
                return
            try:
                h._run()
            except SystemExit as e:
                if self._system_exit_handler:
                    self._system_exit_handler(e.code)
                else:
                    raise
            except KeyboardInterrupt:
                if self._keyboard_interrupt_handler:
                    self._keyboard_interrupt_handler()
                else:
                    raise

        scheduleCallback(
            create_once_callable(run_handle, _may_syncify=True), delay * 1000
        )

        return h

    def _decrement_in_progress(self, fut=None):
        if (
            fut
            and getattr(fut, "_num_done_callbacks", None) == 1
            and not fut.cancelled()
            and (exc := fut.exception())
        ):
            # Only callback is this one, let's say it's an unhandled exception
            self.call_exception_handler({"exception": exc})
        self._in_progress -= 1
        if self._no_in_progress_handler and self._in_progress == 0:
            self._no_in_progress_handler()

    def call_at(  # type: ignore[override]
        self,
        when: float,
        callback: Callable[..., Any],
        *args: Any,
        context: contextvars.Context | None = None,
    ) -> asyncio.Handle:
        """Like ``call_later()``, but uses an absolute time.

        Absolute time corresponds to the event loop's ``time()`` method.

        This uses ``setTimeout(callback, when - cur_time)``
        """
        cur_time = self.time()
        delay = when - cur_time
        return self.call_later(delay, callback, *args, context=context)

    def run_in_executor(self, executor, func, *args):  # type: ignore[override]
        """Arrange for func to be called in the specified executor.

        This is normally supposed to run func(*args) in a separate process or
        thread and signal back to our event loop when it is done. It's possible
        to make the executor, but if we actually try to submit any functions to
        it, it will try to create a thread and throw an error. Best we can do is
        to run func(args) in this thread and stick the result into a future.
        """
        fut = self.create_future()
        try:
            fut.set_result(func(*args))
        except BaseException as e:
            fut.set_exception(e)
        return fut

    def create_future(self) -> asyncio.Future[Any]:
        """Create a Future object attached to the loop."""
        self._in_progress += 1
        fut: PyodideFuture[Any] = PyodideFuture(loop=self)
        fut.add_done_callback(self._decrement_in_progress)
        return fut

    #
    # The remaining methods are copied directly from BaseEventLoop
    #

    def time(self) -> float:
        """Return the time according to the event loop's clock.

        This is a float expressed in seconds since an epoch, but the
        epoch, precision, accuracy and drift are unspecified and may
        differ per event loop.

        Copied from ``BaseEventLoop.time``
        """
        return time.monotonic()

    def create_task(
        self,
        coro: Coroutine[T, Any, Any],
        *,
        name: str | None = None,
        context: contextvars.Context | None = None,
    ) -> Task[T]:
        """Schedule a coroutine object.

        Return a task object.

        Copied from ``BaseEventLoop.create_task``
        """
        self._check_closed()
        if self._task_factory is None:
            task: PyodideTask[T] = PyodideTask(
                coro, loop=self, name=name, context=context
            )
            if task._source_traceback:  # type: ignore[attr-defined]
                # Added comment:
                # this only happens if get_debug() returns True.
                # In that case, remove create_task from _source_traceback.
                del task._source_traceback[-1]  # type: ignore[attr-defined]
        else:
            task = self._task_factory(self, coro)
            asyncio.tasks._set_task_name(task, name)  # type: ignore[attr-defined]

        self._in_progress += 1
        task.add_done_callback(self._decrement_in_progress)
        try:
            return task
        finally:
            # gh-128552: prevent a refcycle of
            # task.exception().__traceback__->BaseEventLoop.create_task->task
            del task

    def set_task_factory(self, factory):
        """Set a task factory that will be used by loop.create_task().

        If factory is None the default task factory will be set.

        If factory is a callable, it should have a signature matching
        '(loop, coro)', where 'loop' will be a reference to the active
        event loop, 'coro' will be a coroutine object.  The callable
        must return a Future.

        Copied from ``BaseEventLoop.set_task_factory``
        """
        if factory is not None and not callable(factory):
            raise TypeError("task factory must be a callable or None")
        self._task_factory = factory

    def get_task_factory(self):
        """Return a task factory, or None if the default one is in use.

        Copied from ``BaseEventLoop.get_task_factory``
        """
        return self._task_factory

    def get_exception_handler(self):
        """Return an exception handler, or None if the default one is in use."""
        return self._exception_handler

    def set_exception_handler(self, handler):
        """Set handler as the new event loop exception handler.

        If handler is None, the default exception handler will be set.

        If handler is a callable object, it should have a signature matching
        '(loop, context)', where 'loop' will be a reference to the active event
        loop, 'context' will be a dict object (see `call_exception_handler()`
        documentation for details about context).
        """
        if handler is not None and not callable(handler):
            raise TypeError(f"A callable object or None is expected, got {handler!r}")
        self._exception_handler = handler

    def default_exception_handler(self, context):
        """Default exception handler.

        This is called when an exception occurs and no exception handler is set,
        and can be called by a custom exception handler that wants to defer to
        the default behavior. This default handler logs the error message and
        other context-dependent information.


        In debug mode, a truncated stack trace is also appended showing where
        the given object (e.g. a handle or future or task) was created, if any.
        The context parameter has the same meaning as in
        `call_exception_handler()`.
        """
        message = context.get("message")
        if not message:
            message = "Unhandled exception in event loop"

        if (
            "source_traceback" not in context
            and self._current_handle is not None
            and self._current_handle._source_traceback
        ):
            context["handle_traceback"] = self._current_handle._source_traceback

        log_lines = [message]
        for key in sorted(context):
            if key in {"message", "exception"}:
                continue
            value = context[key]
            if key == "source_traceback":
                tb = "".join(traceback.format_list(value))
                value = "Object created at (most recent call last):\n"
                value += tb.rstrip()
            elif key == "handle_traceback":
                tb = "".join(traceback.format_list(value))
                value = "Handle created at (most recent call last):\n"
                value += tb.rstrip()
            else:
                value = repr(value)
            log_lines.append(f"{key}: {value}")

        if exception := context.get("exception"):
            log_lines += traceback.format_exception(exception)
        print("\n".join(log_lines), file=sys.stderr)

    def call_exception_handler(self, context):
        """Call the current event loop's exception handler.
        The context argument is a dict containing the following keys:
        - 'message': Error message;
        - 'exception' (optional): Exception object;
        - 'future' (optional): Future instance;
        - 'task' (optional): Task instance;
        - 'handle' (optional): Handle instance;
        - 'protocol' (optional): Protocol instance;
        - 'transport' (optional): Transport instance;
        - 'socket' (optional): Socket instance;
        - 'asyncgen' (optional): Asynchronous generator that caused
                                 the exception.
        New keys maybe introduced in the future.
        Note: do not overload this method in an event loop subclass.
        For custom exception handling, use the
        `set_exception_handler()` method.
        """
        if self._exception_handler is None:
            try:
                self.default_exception_handler(context)
            except (SystemExit, KeyboardInterrupt):
                raise
            except BaseException:
                # Second protection layer for unexpected errors
                # in the default implementation, as well as for subclassed
                # event loops with overloaded "default_exception_handler".
                print("Exception in default exception handler", file=sys.stderr)
                traceback.print_exc()
        else:
            try:
                self._exception_handler(self, context)
            except (SystemExit, KeyboardInterrupt):
                raise
            except BaseException as exc:
                # Exception in the user set custom exception handler.
                try:
                    # Let's try default handler.
                    self.default_exception_handler(
                        {
                            "message": "Unhandled error in exception handler",
                            "exception": exc,
                            "context": context,
                        }
                    )
                except (SystemExit, KeyboardInterrupt):
                    raise
                except BaseException:
                    # Guard 'default_exception_handler' in case it is
                    # overloaded.
                    print(
                        "Exception in default exception handler "
                        "while handling an unexpected error "
                        "in custom exception handler",
                        file=sys.stderr,
                    )
                    traceback.print_exc()


class WebLoopPolicy(asyncio.DefaultEventLoopPolicy):
    """
    A simple event loop policy for managing :py:class:`WebLoop`-based event loops.
    """

    def __init__(self):
        self._default_loop = None

    def get_event_loop(self):
        """Get the current event loop"""
        if self._default_loop:
            return self._default_loop
        return self.new_event_loop()

    def new_event_loop(self) -> WebLoop:
        """Create a new event loop"""
        self._default_loop = WebLoop()  # type: ignore[abstract]
        return self._default_loop

    def set_event_loop(self, loop: Any) -> None:
        """Set the current event loop"""
        self._default_loop = loop


_orig_run = asyncio.run


@wraps(_orig_run)
def _run(main, *, debug=None, loop_factory=None):
    from pyodide_js._api import config

    if loop_factory is None and config.enableRunUntilComplete:
        loop = asyncio.events._get_running_loop()
        if isinstance(loop, WebLoop):
            return loop.run_until_complete(main)
    return _orig_run(main, debug=debug, loop_factory=loop_factory)


_orig_sleep = time.sleep


@wraps(_orig_sleep)
def _sleep(t):
    if can_run_sync():
        run_sync(sleep(t))
    else:
        _orig_sleep(t)


def _initialize_event_loop():
    from .ffi import IN_BROWSER

    if not IN_BROWSER:
        return

    import asyncio

    from .webloop import WebLoopPolicy

    asyncio.run = _run
    time.sleep = _sleep
    policy = WebLoopPolicy()
    asyncio.set_event_loop_policy(policy)
    policy.get_event_loop()


__all__ = ["WebLoop", "WebLoopPolicy", "PyodideFuture", "PyodideTask"]
````
