## Supplementary software v0.2.1 for "Virtual control arms for paediatric myopia trials: external validation of axial-elongation models": queue.py

```
'''A multi-producer, multi-consumer queue.'''

import threading
import types
from collections import deque
from heapq import heappush, heappop
from time import monotonic as time
try:
    from _queue import SimpleQueue
except ImportError:
    SimpleQueue = None

__all__ = [
    'Empty',
    'Full',
    'ShutDown',
    'Queue',
    'PriorityQueue',
    'LifoQueue',
    'SimpleQueue',
]


try:
    from _queue import Empty
except ImportError:
    class Empty(Exception):
        'Exception raised by Queue.get(block=0)/get_nowait().'
        pass

class Full(Exception):
    'Exception raised by Queue.put(block=0)/put_nowait().'
    pass


class ShutDown(Exception):
    '''Raised when put/get with shut-down queue.'''


class Queue:
    '''Create a queue object with a given maximum size.

    If maxsize is <= 0, the queue size is infinite.
    '''

    def __init__(self, maxsize=0):
        self.maxsize = maxsize
        self._init(maxsize)

        # mutex must be held whenever the queue is mutating.  All methods
        # that acquire mutex must release it before returning.  mutex
        # is shared between the three conditions, so acquiring and
        # releasing the conditions also acquires and releases mutex.
        self.mutex = threading.Lock()

        # Notify not_empty whenever an item is added to the queue; a
        # thread waiting to get is notified then.
        self.not_empty = threading.Condition(self.mutex)

        # Notify not_full whenever an item is removed from the queue;
        # a thread waiting to put is notified then.
        self.not_full = threading.Condition(self.mutex)

        # Notify all_tasks_done whenever the number of unfinished tasks
        # drops to zero; thread waiting to join() is notified to resume
        self.all_tasks_done = threading.Condition(self.mutex)
        self.unfinished_tasks = 0

        # Queue shutdown state
        self.is_shutdown = False

    def task_done(self):
        '''Indicate that a formerly enqueued task is complete.

        Used by Queue consumer threads.  For each get() used to fetch a task,
        a subsequent call to task_done() tells the queue that the processing
        on the task is complete.

        If a join() is currently blocking, it will resume when all items
        have been processed (meaning that a task_done() call was received
        for every item that had been put() into the queue).

        shutdown(immediate=True) calls task_done() for each remaining item in
        the queue.

        Raises a ValueError if called more times than there were items
        placed in the queue.
        '''
        with self.all_tasks_done:
            unfinished = self.unfinished_tasks - 1
            if unfinished <= 0:
                if unfinished < 0:
                    raise ValueError('task_done() called too many times')
                self.all_tasks_done.notify_all()
            self.unfinished_tasks = unfinished

    def join(self):
        '''Blocks until all items in the Queue have been gotten and processed.

        The count of unfinished tasks goes up whenever an item is added to the
        queue. The count goes down whenever a consumer thread calls task_done()
        to indicate the item was retrieved and all work on it is complete.

        When the count of unfinished tasks drops to zero, join() unblocks.
        '''
        with self.all_tasks_done:
            while self.unfinished_tasks:
                self.all_tasks_done.wait()

    def qsize(self):
        '''Return the approximate size of the queue (not reliable!).'''
        with self.mutex:
            return self._qsize()

    def empty(self):
        '''Return True if the queue is empty, False otherwise (not reliable!).

        This method is likely to be removed at some point.  Use qsize() == 0
        as a direct substitute, but be aware that either approach risks a race
        condition where a queue can grow before the result of empty() or
        qsize() can be used.

        To create code that needs to wait for all queued tasks to be
        completed, the preferred technique is to use the join() method.
        '''
        with self.mutex:
            return not self._qsize()

    def full(self):
        '''Return True if the queue is full, False otherwise (not reliable!).

        This method is likely to be removed at some point.  Use qsize() >= n
        as a direct substitute, but be aware that either approach risks a race
        condition where a queue can shrink before the result of full() or
        qsize() can be used.
        '''
        with self.mutex:
            return 0 < self.maxsize <= self._qsize()

    def put(self, item, block=True, timeout=None):
        '''Put an item into the queue.

        If optional args 'block' is true and 'timeout' is None (the default),
        block if necessary until a free slot is available. If 'timeout' is
        a non-negative number, it blocks at most 'timeout' seconds and raises
        the Full exception if no free slot was available within that time.
        Otherwise ('block' is false), put an item on the queue if a free slot
        is immediately available, else raise the Full exception ('timeout'
        is ignored in that case).

        Raises ShutDown if the queue has been shut down.
        '''
        with self.not_full:
            if self.is_shutdown:
                raise ShutDown
            if self.maxsize > 0:
                if not block:
                    if self._qsize() >= self.maxsize:
                        raise Full
                elif timeout is None:
                    while self._qsize() >= self.maxsize:
                        self.not_full.wait()
                        if self.is_shutdown:
                            raise ShutDown
                elif timeout < 0:
                    raise ValueError("'timeout' must be a non-negative number")
                else:
                    endtime = time() + timeout
                    while self._qsize() >= self.maxsize:
                        remaining = endtime - time()
                        if remaining <= 0.0:
                            raise Full
                        self.not_full.wait(remaining)
                        if self.is_shutdown:
                            raise ShutDown
            self._put(item)
            self.unfinished_tasks += 1
            self.not_empty.notify()

    def get(self, block=True, timeout=None):
        '''Remove and return an item from the queue.

        If optional args 'block' is true and 'timeout' is None (the default),
        block if necessary until an item is available. If 'timeout' is
        a non-negative number, it blocks at most 'timeout' seconds and raises
        the Empty exception if no item was available within that time.
        Otherwise ('block' is false), return an item if one is immediately
        available, else raise the Empty exception ('timeout' is ignored
        in that case).

        Raises ShutDown if the queue has been shut down and is empty,
        or if the queue has been shut down immediately.
        '''
        with self.not_empty:
            if self.is_shutdown and not self._qsize():
                raise ShutDown
            if not block:
                if not self._qsize():
                    raise Empty
            elif timeout is None:
                while not self._qsize():
                    self.not_empty.wait()
                    if self.is_shutdown and not self._qsize():
                        raise ShutDown
            elif timeout < 0:
                raise ValueError("'timeout' must be a non-negative number")
            else:
                endtime = time() + timeout
                while not self._qsize():
                    remaining = endtime - time()
                    if remaining <= 0.0:
                        raise Empty
                    self.not_empty.wait(remaining)
                    if self.is_shutdown and not self._qsize():
                        raise ShutDown
            item = self._get()
            self.not_full.notify()
            return item

    def put_nowait(self, item):
        '''Put an item into the queue without blocking.

        Only enqueue the item if a free slot is immediately available.
        Otherwise raise the Full exception.
        '''
        return self.put(item, block=False)

    def get_nowait(self):
        '''Remove and return an item from the queue without blocking.

        Only get an item if one is immediately available. Otherwise
        raise the Empty exception.
        '''
        return self.get(block=False)

    def shutdown(self, immediate=False):
        '''Shut-down the queue, making queue gets and puts raise ShutDown.

        By default, gets will only raise once the queue is empty. Set
        'immediate' to True to make gets raise immediately instead.

        All blocked callers of put() and get() will be unblocked. If
        'immediate', a task is marked as done for each item remaining in
        the queue, which may unblock callers of join().
        '''
        with self.mutex:
            self.is_shutdown = True
            if immediate:
                while self._qsize():
                    self._get()
                    if self.unfinished_tasks > 0:
                        self.unfinished_tasks -= 1
                # release all blocked threads in `join()`
                self.all_tasks_done.notify_all()
            # All getters need to re-check queue-empty to raise ShutDown
            self.not_empty.notify_all()
            self.not_full.notify_all()

    # Override these methods to implement other queue organizations
    # (e.g. stack or priority queue).
    # These will only be called with appropriate locks held

    # Initialize the queue representation
    def _init(self, maxsize):
        self.queue = deque()

    def _qsize(self):
        return len(self.queue)

    # Put a new item in the queue
    def _put(self, item):
        self.queue.append(item)

    # Get an item from the queue
    def _get(self):
        return self.queue.popleft()

    __class_getitem__ = classmethod(types.GenericAlias)


class PriorityQueue(Queue):
    '''Variant of Queue that retrieves open entries in priority order (lowest first).

    Entries are typically tuples of the form:  (priority number, data).
    '''

    def _init(self, maxsize):
        self.queue = []

    def _qsize(self):
        return len(self.queue)

    def _put(self, item):
        heappush(self.queue, item)

    def _get(self):
        return heappop(self.queue)


class LifoQueue(Queue):
    '''Variant of Queue that retrieves most recently added entries first.'''

    def _init(self, maxsize):
        self.queue = []

    def _qsize(self):
        return len(self.queue)

    def _put(self, item):
        self.queue.append(item)

    def _get(self):
        return self.queue.pop()


class _PySimpleQueue:
    '''Simple, unbounded FIFO queue.

    This pure Python implementation is not reentrant.
    '''
    # Note: while this pure Python version provides fairness
    # (by using a threading.Semaphore which is itself fair, being based
    #  on threading.Condition), fairness is not part of the API contract.
    # This allows the C version to use a different implementation.

    def __init__(self):
        self._queue = deque()
        self._count = threading.Semaphore(0)

    def put(self, item, block=True, timeout=None):
        '''Put the item on the queue.

        The optional 'block' and 'timeout' arguments are ignored, as this method
        never blocks.  They are provided for compatibility with the Queue class.
        '''
        self._queue.append(item)
        self._count.release()

    def get(self, block=True, timeout=None):
        '''Remove and return an item from the queue.

        If optional args 'block' is true and 'timeout' is None (the default),
        block if necessary until an item is available. If 'timeout' is
        a non-negative number, it blocks at most 'timeout' seconds and raises
        the Empty exception if no item was available within that time.
        Otherwise ('block' is false), return an item if one is immediately
        available, else raise the Empty exception ('timeout' is ignored
        in that case).
        '''
        if timeout is not None and timeout < 0:
            raise ValueError("'timeout' must be a non-negative number")
        if not self._count.acquire(block, timeout):
            raise Empty
        return self._queue.popleft()

    def put_nowait(self, item):
        '''Put an item into the queue without blocking.

        This is exactly equivalent to `put(item, block=False)` and is only provided
        for compatibility with the Queue class.
        '''
        return self.put(item, block=False)

    def get_nowait(self):
        '''Remove and return an item from the queue without blocking.

        Only get an item if one is immediately available. Otherwise
        raise the Empty exception.
        '''
        return self.get(block=False)

    def empty(self):
        '''Return True if the queue is empty, False otherwise (not reliable!).'''
        return len(self._queue) == 0

    def qsize(self):
        '''Return the approximate size of the queue (not reliable!).'''
        return len(self._queue)

    __class_getitem__ = classmethod(types.GenericAlias)


if SimpleQueue is None:
    SimpleQueue = _PySimpleQueue
```
