## Supplementary software v0.2.1 for "Virtual control arms for paediatric myopia trials: external validation of axial-elongation models": quopri.py

```
#! /usr/bin/env python3

"""Conversions to/from quoted-printable transport encoding as per RFC 1521."""

# (Dec 1991 version).

__all__ = ["encode", "decode", "encodestring", "decodestring"]

ESCAPE = b'='
MAXLINESIZE = 76
HEX = b'0123456789ABCDEF'
EMPTYSTRING = b''

try:
    from binascii import a2b_qp, b2a_qp
except ImportError:
    a2b_qp = None
    b2a_qp = None


def needsquoting(c, quotetabs, header):
    """Decide whether a particular byte ordinal needs to be quoted.

    The 'quotetabs' flag indicates whether embedded tabs and spaces should be
    quoted.  Note that line-ending tabs and spaces are always encoded, as per
    RFC 1521.
    """
    assert isinstance(c, bytes)
    if c in b' \t':
        return quotetabs
    # if header, we have to escape _ because _ is used to escape space
    if c == b'_':
        return header
    return c == ESCAPE or not (b' ' <= c <= b'~')

def quote(c):
    """Quote a single character."""
    assert isinstance(c, bytes) and len(c)==1
    c = ord(c)
    return ESCAPE + bytes((HEX[c//16], HEX[c%16]))


def encode(input, output, quotetabs, header=False):
    """Read 'input', apply quoted-printable encoding, and write to 'output'.

    'input' and 'output' are binary file objects. The 'quotetabs' flag
    indicates whether embedded tabs and spaces should be quoted. Note that
    line-ending tabs and spaces are always encoded, as per RFC 1521.
    The 'header' flag indicates whether we are encoding spaces as _ as per RFC
    1522."""

    if b2a_qp is not None:
        data = input.read()
        odata = b2a_qp(data, quotetabs=quotetabs, header=header)
        output.write(odata)
        return

    def write(s, output=output, lineEnd=b'\n'):
        # RFC 1521 requires that the line ending in a space or tab must have
        # that trailing character encoded.
        if s and s[-1:] in b' \t':
            output.write(s[:-1] + quote(s[-1:]) + lineEnd)
        elif s == b'.':
            output.write(quote(s) + lineEnd)
        else:
            output.write(s + lineEnd)

    prevline = None
    while line := input.readline():
        outline = []
        # Strip off any readline induced trailing newline
        stripped = b''
        if line[-1:] == b'\n':
            line = line[:-1]
            stripped = b'\n'
        # Calculate the un-length-limited encoded line
        for c in line:
            c = bytes((c,))
            if needsquoting(c, quotetabs, header):
                c = quote(c)
            if header and c == b' ':
                outline.append(b'_')
            else:
                outline.append(c)
        # First, write out the previous line
        if prevline is not None:
            write(prevline)
        # Now see if we need any soft line breaks because of RFC-imposed
        # length limitations.  Then do the thisline->prevline dance.
        thisline = EMPTYSTRING.join(outline)
        while len(thisline) > MAXLINESIZE:
            # Don't forget to include the soft line break `=' sign in the
            # length calculation!
            write(thisline[:MAXLINESIZE-1], lineEnd=b'=\n')
            thisline = thisline[MAXLINESIZE-1:]
        # Write out the current line
        prevline = thisline
    # Write out the last line, without a trailing newline
    if prevline is not None:
        write(prevline, lineEnd=stripped)

def encodestring(s, quotetabs=False, header=False):
    if b2a_qp is not None:
        return b2a_qp(s, quotetabs=quotetabs, header=header)
    from io import BytesIO
    infp = BytesIO(s)
    outfp = BytesIO()
    encode(infp, outfp, quotetabs, header)
    return outfp.getvalue()


def decode(input, output, header=False):
    """Read 'input', apply quoted-printable decoding, and write to 'output'.
    'input' and 'output' are binary file objects.
    If 'header' is true, decode underscore as space (per RFC 1522)."""

    if a2b_qp is not None:
        data = input.read()
        odata = a2b_qp(data, header=header)
        output.write(odata)
        return

    new = b''
    while line := input.readline():
        i, n = 0, len(line)
        if n > 0 and line[n-1:n] == b'\n':
            partial = 0; n = n-1
            # Strip trailing whitespace
            while n > 0 and line[n-1:n] in b" \t\r":
                n = n-1
        else:
            partial = 1
        while i < n:
            c = line[i:i+1]
            if c == b'_' and header:
                new = new + b' '; i = i+1
            elif c != ESCAPE:
                new = new + c; i = i+1
            elif i+1 == n and not partial:
                partial = 1; break
            elif i+1 < n and line[i+1:i+2] == ESCAPE:
                new = new + ESCAPE; i = i+2
            elif i+2 < n and ishex(line[i+1:i+2]) and ishex(line[i+2:i+3]):
                new = new + bytes((unhex(line[i+1:i+3]),)); i = i+3
            else: # Bad escape sequence -- leave it in
                new = new + c; i = i+1
        if not partial:
            output.write(new + b'\n')
            new = b''
    if new:
        output.write(new)

def decodestring(s, header=False):
    if a2b_qp is not None:
        return a2b_qp(s, header=header)
    from io import BytesIO
    infp = BytesIO(s)
    outfp = BytesIO()
    decode(infp, outfp, header=header)
    return outfp.getvalue()


# Other helper functions
def ishex(c):
    """Return true if the byte ordinal 'c' is a hexadecimal digit in ASCII."""
    assert isinstance(c, bytes)
    return b'0' <= c <= b'9' or b'a' <= c <= b'f' or b'A' <= c <= b'F'

def unhex(s):
    """Get the integer value of a hexadecimal number."""
    bits = 0
    for c in s:
        c = bytes((c,))
        if b'0' <= c <= b'9':
            i = ord('0')
        elif b'a' <= c <= b'f':
            i = ord('a')-10
        elif b'A' <= c <= b'F':
            i = ord(b'A')-10
        else:
            assert False, "non-hex digit "+repr(c)
        bits = bits*16 + (ord(c) - i)
    return bits


def main():
    import sys
    import getopt
    try:
        opts, args = getopt.getopt(sys.argv[1:], 'td')
    except getopt.error as msg:
        sys.stdout = sys.stderr
        print(msg)
        print("usage: quopri [-t | -d] [file] ...")
        print("-t: quote tabs")
        print("-d: decode; default encode")
        sys.exit(2)
    deco = False
    tabs = False
    for o, a in opts:
        if o == '-t': tabs = True
        if o == '-d': deco = True
    if tabs and deco:
        sys.stdout = sys.stderr
        print("-t and -d are mutually exclusive")
        sys.exit(2)
    if not args: args = ['-']
    sts = 0
    for file in args:
        if file == '-':
            fp = sys.stdin.buffer
        else:
            try:
                fp = open(file, "rb")
            except OSError as msg:
                sys.stderr.write("%s: can't open (%s)\n" % (file, msg))
                sts = 1
                continue
        try:
            if deco:
                decode(fp, sys.stdout.buffer)
            else:
                encode(fp, sys.stdout.buffer, tabs)
        finally:
            if file != '-':
                fp.close()
    if sts:
        sys.exit(sts)


if __name__ == '__main__':
    main()
```
