## Supplementary software v0.2.1 for "Virtual control arms for paediatric myopia trials: external validation of axial-elongation models": random.py

```
"""Random variable generators.

    bytes
    -----
           uniform bytes (values between 0 and 255)

    integers
    --------
           uniform within range

    sequences
    ---------
           pick random element
           pick random sample
           pick weighted random sample
           generate random permutation

    distributions on the real line:
    ------------------------------
           uniform
           triangular
           normal (Gaussian)
           lognormal
           negative exponential
           gamma
           beta
           pareto
           Weibull

    distributions on the circle (angles 0 to 2pi)
    ---------------------------------------------
           circular uniform
           von Mises

    discrete distributions
    ----------------------
           binomial


General notes on the underlying Mersenne Twister core generator:

* The period is 2**19937-1.
* It is one of the most extensively tested generators in existence.
* The random() method is implemented in C, executes in a single Python step,
  and is, therefore, threadsafe.

"""

# Translated by Guido van Rossum from C source provided by
# Adrian Baddeley.  Adapted by Raymond Hettinger for use with
# the Mersenne Twister  and os.urandom() core generators.

from math import log as _log, exp as _exp, pi as _pi, e as _e, ceil as _ceil
from math import sqrt as _sqrt, acos as _acos, cos as _cos, sin as _sin
from math import tau as TWOPI, floor as _floor, isfinite as _isfinite
from math import lgamma as _lgamma, fabs as _fabs, log2 as _log2
from os import urandom as _urandom
from _collections_abc import Sequence as _Sequence
from operator import index as _index
from itertools import accumulate as _accumulate, repeat as _repeat
from bisect import bisect as _bisect
import os as _os
import _random

__all__ = [
    "Random",
    "SystemRandom",
    "betavariate",
    "binomialvariate",
    "choice",
    "choices",
    "expovariate",
    "gammavariate",
    "gauss",
    "getrandbits",
    "getstate",
    "lognormvariate",
    "normalvariate",
    "paretovariate",
    "randbytes",
    "randint",
    "random",
    "randrange",
    "sample",
    "seed",
    "setstate",
    "shuffle",
    "triangular",
    "uniform",
    "vonmisesvariate",
    "weibullvariate",
]

NV_MAGICCONST = 4 * _exp(-0.5) / _sqrt(2.0)
LOG4 = _log(4.0)
SG_MAGICCONST = 1.0 + _log(4.5)
BPF = 53        # Number of bits in a float
RECIP_BPF = 2 ** -BPF
_ONE = 1
_sha512 = None


class Random(_random.Random):
    """Random number generator base class used by bound module functions.

    Used to instantiate instances of Random to get generators that don't
    share state.

    Class Random can also be subclassed if you want to use a different basic
    generator of your own devising: in that case, override the following
    methods:  random(), seed(), getstate(), and setstate().
    Optionally, implement a getrandbits() method so that randrange()
    can cover arbitrarily large ranges.

    """

    VERSION = 3     # used by getstate/setstate

    def __init__(self, x=None):
        """Initialize an instance.

        Optional argument x controls seeding, as for Random.seed().
        """

        self.seed(x)
        self.gauss_next = None

    def seed(self, a=None, version=2):
        """Initialize internal state from a seed.

        The only supported seed types are None, int, float,
        str, bytes, and bytearray.

        None or no argument seeds from current time or from an operating
        system specific randomness source if available.

        If *a* is an int, all bits are used.

        For version 2 (the default), all of the bits are used if *a* is a str,
        bytes, or bytearray.  For version 1 (provided for reproducing random
        sequences from older versions of Python), the algorithm for str and
        bytes generates a narrower range of seeds.

        """

        if version == 1 and isinstance(a, (str, bytes)):
            a = a.decode('latin-1') if isinstance(a, bytes) else a
            x = ord(a[0]) << 7 if a else 0
            for c in map(ord, a):
                x = ((1000003 * x) ^ c) & 0xFFFFFFFFFFFFFFFF
            x ^= len(a)
            a = -2 if x == -1 else x

        elif version == 2 and isinstance(a, (str, bytes, bytearray)):
            global _sha512
            if _sha512 is None:
                try:
                    # hashlib is pretty heavy to load, try lean internal
                    # module first
                    from _sha2 import sha512 as _sha512
                except ImportError:
                    # fallback to official implementation
                    from hashlib import sha512 as _sha512

            if isinstance(a, str):
                a = a.encode()
            a = int.from_bytes(a + _sha512(a).digest())

        elif not isinstance(a, (type(None), int, float, str, bytes, bytearray)):
            raise TypeError('The only supported seed types are:\n'
                            'None, int, float, str, bytes, and bytearray.')

        super().seed(a)
        self.gauss_next = None

    def getstate(self):
        """Return internal state; can be passed to setstate() later."""
        return self.VERSION, super().getstate(), self.gauss_next

    def setstate(self, state):
        """Restore internal state from object returned by getstate()."""
        version = state[0]
        if version == 3:
            version, internalstate, self.gauss_next = state
            super().setstate(internalstate)
        elif version == 2:
            version, internalstate, self.gauss_next = state
            # In version 2, the state was saved as signed ints, which causes
            #   inconsistencies between 32/64-bit systems. The state is
            #   really unsigned 32-bit ints, so we convert negative ints from
            #   version 2 to positive longs for version 3.
            try:
                internalstate = tuple(x % (2 ** 32) for x in internalstate)
            except ValueError as e:
                raise TypeError from e
            super().setstate(internalstate)
        else:
            raise ValueError("state with version %s passed to "
                             "Random.setstate() of version %s" %
                             (version, self.VERSION))


    ## -------------------------------------------------------
    ## ---- Methods below this point do not need to be overridden or extended
    ## ---- when subclassing for the purpose of using a different core generator.


    ## -------------------- pickle support  -------------------

    # Issue 17489: Since __reduce__ was defined to fix #759889 this is no
    # longer called; we leave it here because it has been here since random was
    # rewritten back in 2001 and why risk breaking something.
    def __getstate__(self):  # for pickle
        return self.getstate()

    def __setstate__(self, state):  # for pickle
        self.setstate(state)

    def __reduce__(self):
        return self.__class__, (), self.getstate()


    ## ---- internal support method for evenly distributed integers ----

    def __init_subclass__(cls, /, **kwargs):
        """Control how subclasses generate random integers.

        The algorithm a subclass can use depends on the random() and/or
        getrandbits() implementation available to it and determines
        whether it can generate random integers from arbitrarily large
        ranges.
        """

        for c in cls.__mro__:
            if '_randbelow' in c.__dict__:
                # just inherit it
                break
            if 'getrandbits' in c.__dict__:
                cls._randbelow = cls._randbelow_with_getrandbits
                break
            if 'random' in c.__dict__:
                cls._randbelow = cls._randbelow_without_getrandbits
                break

    def _randbelow_with_getrandbits(self, n):
        "Return a random int in the range [0,n).  Defined for n > 0."

        getrandbits = self.getrandbits
        k = n.bit_length()
        r = getrandbits(k)  # 0 <= r < 2**k
        while r >= n:
            r = getrandbits(k)
        return r

    def _randbelow_without_getrandbits(self, n, maxsize=1<<BPF):
        """Return a random int in the range [0,n).  Defined for n > 0.

        The implementation does not use getrandbits, but only random.
        """

        random = self.random
        if n >= maxsize:
            from warnings import warn
            warn("Underlying random() generator does not supply \n"
                 "enough bits to choose from a population range this large.\n"
                 "To remove the range limitation, add a getrandbits() method.")
            return _floor(random() * n)
        rem = maxsize % n
        limit = (maxsize - rem) / maxsize   # int(limit * maxsize) % n == 0
        r = random()
        while r >= limit:
            r = random()
        return _floor(r * maxsize) % n

    _randbelow = _randbelow_with_getrandbits


    ## --------------------------------------------------------
    ## ---- Methods below this point generate custom distributions
    ## ---- based on the methods defined above.  They do not
    ## ---- directly touch the underlying generator and only
    ## ---- access randomness through the methods:  random(),
    ## ---- getrandbits(), or _randbelow().


    ## -------------------- bytes methods ---------------------

    def randbytes(self, n):
        """Generate n random bytes."""
        return self.getrandbits(n * 8).to_bytes(n, 'little')


    ## -------------------- integer methods  -------------------

    def randrange(self, start, stop=None, step=_ONE):
        """Choose a random item from range(stop) or range(start, stop[, step]).

        Roughly equivalent to ``choice(range(start, stop, step))`` but
        supports arbitrarily large ranges and is optimized for common cases.

        """

        # This code is a bit messy to make it fast for the
        # common case while still doing adequate error checking.
        istart = _index(start)
        if stop is None:
            # We don't check for "step != 1" because it hasn't been
            # type checked and converted to an integer yet.
            if step is not _ONE:
                raise TypeError("Missing a non-None stop argument")
            if istart > 0:
                return self._randbelow(istart)
            raise ValueError("empty range for randrange()")

        # Stop argument supplied.
        istop = _index(stop)
        width = istop - istart
        istep = _index(step)
        # Fast path.
        if istep == 1:
            if width > 0:
                return istart + self._randbelow(width)
            raise ValueError(f"empty range in randrange({start}, {stop})")

        # Non-unit step argument supplied.
        if istep > 0:
            n = (width + istep - 1) // istep
        elif istep < 0:
            n = (width + istep + 1) // istep
        else:
            raise ValueError("zero step for randrange()")
        if n <= 0:
            raise ValueError(f"empty range in randrange({start}, {stop}, {step})")
        return istart + istep * self._randbelow(n)

    def randint(self, a, b):
        """Return random integer in range [a, b], including both end points.
        """

        return self.randrange(a, b+1)


    ## -------------------- sequence methods  -------------------

    def choice(self, seq):
        """Choose a random element from a non-empty sequence."""

        # As an accommodation for NumPy, we don't use "if not seq"
        # because bool(numpy.array()) raises a ValueError.
        if not len(seq):
            raise IndexError('Cannot choose from an empty sequence')
        return seq[self._randbelow(len(seq))]

    def shuffle(self, x):
        """Shuffle list x in place, and return None."""

        randbelow = self._randbelow
        for i in reversed(range(1, len(x))):
            # pick an element in x[:i+1] with which to exchange x[i]
            j = randbelow(i + 1)
            x[i], x[j] = x[j], x[i]

    def sample(self, population, k, *, counts=None):
        """Chooses k unique random elements from a population sequence.

        Returns a new list containing elements from the population while
        leaving the original population unchanged.  The resulting list is
        in selection order so that all sub-slices will also be valid random
        samples.  This allows raffle winners (the sample) to be partitioned
        into grand prize and second place winners (the subslices).

        Members of the population need not be hashable or unique.  If the
        population contains repeats, then each occurrence is a possible
        selection in the sample.

        Repeated elements can be specified one at a time or with the optional
        counts parameter.  For example:

            sample(['red', 'blue'], counts=[4, 2], k=5)

        is equivalent to:

            sample(['red', 'red', 'red', 'red', 'blue', 'blue'], k=5)

        To choose a sample from a range of integers, use range() for the
        population argument.  This is especially fast and space efficient
        for sampling from a large population:

            sample(range(10000000), 60)

        """

        # Sampling without replacement entails tracking either potential
        # selections (the pool) in a list or previous selections in a set.

        # When the number of selections is small compared to the
        # population, then tracking selections is efficient, requiring
        # only a small set and an occasional reselection.  For
        # a larger number of selections, the pool tracking method is
        # preferred since the list takes less space than the
        # set and it doesn't suffer from frequent reselections.

        # The number of calls to _randbelow() is kept at or near k, the
        # theoretical minimum.  This is important because running time
        # is dominated by _randbelow() and because it extracts the
        # least entropy from the underlying random number generators.

        # Memory requirements are kept to the smaller of a k-length
        # set or an n-length list.

        # There are other sampling algorithms that do not require
        # auxiliary memory, but they were rejected because they made
        # too many calls to _randbelow(), making them slower and
        # causing them to eat more entropy than necessary.

        if not isinstance(population, _Sequence):
            raise TypeError("Population must be a sequence.  "
                            "For dicts or sets, use sorted(d).")
        n = len(population)
        if counts is not None:
            cum_counts = list(_accumulate(counts))
            if len(cum_counts) != n:
                raise ValueError('The number of counts does not match the population')
            total = cum_counts.pop()
            if not isinstance(total, int):
                raise TypeError('Counts must be integers')
            if total <= 0:
                raise ValueError('Total of counts must be greater than zero')
            selections = self.sample(range(total), k=k)
            bisect = _bisect
            return [population[bisect(cum_counts, s)] for s in selections]
        randbelow = self._randbelow
        if not 0 <= k <= n:
            raise ValueError("Sample larger than population or is negative")
        result = [None] * k
        setsize = 21        # size of a small set minus size of an empty list
        if k > 5:
            setsize += 4 ** _ceil(_log(k * 3, 4))  # table size for big sets
        if n <= setsize:
            # An n-length list is smaller than a k-length set.
            # Invariant:  non-selected at pool[0 : n-i]
            pool = list(population)
            for i in range(k):
                j = randbelow(n - i)
                result[i] = pool[j]
                pool[j] = pool[n - i - 1]  # move non-selected item into vacancy
        else:
            selected = set()
            selected_add = selected.add
            for i in range(k):
                j = randbelow(n)
                while j in selected:
                    j = randbelow(n)
                selected_add(j)
                result[i] = population[j]
        return result

    def choices(self, population, weights=None, *, cum_weights=None, k=1):
        """Return a k sized list of population elements chosen with replacement.

        If the relative weights or cumulative weights are not specified,
        the selections are made with equal probability.

        """
        random = self.random
        n = len(population)
        if cum_weights is None:
            if weights is None:
                floor = _floor
                n += 0.0    # convert to float for a small speed improvement
                return [population[floor(random() * n)] for i in _repeat(None, k)]
            try:
                cum_weights = list(_accumulate(weights))
            except TypeError:
                if not isinstance(weights, int):
                    raise
                k = weights
                raise TypeError(
                    f'The number of choices must be a keyword argument: {k=}'
                ) from None
        elif weights is not None:
            raise TypeError('Cannot specify both weights and cumulative weights')
        if len(cum_weights) != n:
            raise ValueError('The number of weights does not match the population')
        total = cum_weights[-1] + 0.0   # convert to float
        if total <= 0.0:
            raise ValueError('Total of weights must be greater than zero')
        if not _isfinite(total):
            raise ValueError('Total of weights must be finite')
        bisect = _bisect
        hi = n - 1
        return [population[bisect(cum_weights, random() * total, 0, hi)]
                for i in _repeat(None, k)]


    ## -------------------- real-valued distributions  -------------------

    def uniform(self, a, b):
        """Get a random number in the range [a, b) or [a, b] depending on rounding.

        The mean (expected value) and variance of the random variable are:

            E[X] = (a + b) / 2
            Var[X] = (b - a) ** 2 / 12

        """
        return a + (b - a) * self.random()

    def triangular(self, low=0.0, high=1.0, mode=None):
        """Triangular distribution.

        Continuous distribution bounded by given lower and upper limits,
        and having a given mode value in-between.

        http://en.wikipedia.org/wiki/Triangular_distribution

        The mean (expected value) and variance of the random variable are:

            E[X] = (low + high + mode) / 3
            Var[X] = (low**2 + high**2 + mode**2 - low*high - low*mode - high*mode) / 18

        """
        u = self.random()
        try:
            c = 0.5 if mode is None else (mode - low) / (high - low)
        except ZeroDivisionError:
            return low
        if u > c:
            u = 1.0 - u
            c = 1.0 - c
            low, high = high, low
        return low + (high - low) * _sqrt(u * c)

    def normalvariate(self, mu=0.0, sigma=1.0):
        """Normal distribution.

        mu is the mean, and sigma is the standard deviation.

        """
        # Uses Kinderman and Monahan method. Reference: Kinderman,
        # A.J. and Monahan, J.F., "Computer generation of random
        # variables using the ratio of uniform deviates", ACM Trans
        # Math Software, 3, (1977), pp257-260.

        random = self.random
        while True:
            u1 = random()
            u2 = 1.0 - random()
            z = NV_MAGICCONST * (u1 - 0.5) / u2
            zz = z * z / 4.0
            if zz <= -_log(u2):
                break
        return mu + z * sigma

    def gauss(self, mu=0.0, sigma=1.0):
        """Gaussian distribution.

        mu is the mean, and sigma is the standard deviation.  This is
        slightly faster than the normalvariate() function.

        Not thread-safe without a lock around calls.

        """
        # When x and y are two variables from [0, 1), uniformly
        # distributed, then
        #
        #    cos(2*pi*x)*sqrt(-2*log(1-y))
        #    sin(2*pi*x)*sqrt(-2*log(1-y))
        #
        # are two *independent* variables with normal distribution
        # (mu = 0, sigma = 1).
        # (Lambert Meertens)
        # (corrected version; bug discovered by Mike Miller, fixed by LM)

        # Multithreading note: When two threads call this function
        # simultaneously, it is possible that they will receive the
        # same return value.  The window is very small though.  To
        # avoid this, you have to use a lock around all calls.  (I
        # didn't want to slow this down in the serial case by using a
        # lock here.)

        random = self.random
        z = self.gauss_next
        self.gauss_next = None
        if z is None:
            x2pi = random() * TWOPI
            g2rad = _sqrt(-2.0 * _log(1.0 - random()))
            z = _cos(x2pi) * g2rad
            self.gauss_next = _sin(x2pi) * g2rad

        return mu + z * sigma

    def lognormvariate(self, mu, sigma):
        """Log normal distribution.

        If you take the natural logarithm of this distribution, you'll get a
        normal distribution with mean mu and standard deviation sigma.
        mu can have any value, and sigma must be greater than zero.

        """
        return _exp(self.normalvariate(mu, sigma))

    def expovariate(self, lambd=1.0):
        """Exponential distribution.

        lambd is 1.0 divided by the desired mean.  It should be
        nonzero.  (The parameter would be called "lambda", but that is
        a reserved word in Python.)  Returned values range from 0 to
        positive infinity if lambd is positive, and from negative
        infinity to 0 if lambd is negative.

        The mean (expected value) and variance of the random variable are:

            E[X] = 1 / lambd
            Var[X] = 1 / lambd ** 2

        """
        # we use 1-random() instead of random() to preclude the
        # possibility of taking the log of zero.

        return -_log(1.0 - self.random()) / lambd

    def vonmisesvariate(self, mu, kappa):
        """Circular data distribution.

        mu is the mean angle, expressed in radians between 0 and 2*pi, and
        kappa is the concentration parameter, which must be greater than or
        equal to zero.  If kappa is equal to zero, this distribution reduces
        to a uniform random angle over the range 0 to 2*pi.

        """
        # Based upon an algorithm published in: Fisher, N.I.,
        # "Statistical Analysis of Circular Data", Cambridge
        # University Press, 1993.

        # Thanks to Magnus Kessler for a correction to the
        # implementation of step 4.

        random = self.random
        if kappa <= 1e-6:
            return TWOPI * random()

        s = 0.5 / kappa
        r = s + _sqrt(1.0 + s * s)

        while True:
            u1 = random()
            z = _cos(_pi * u1)

            d = z / (r + z)
            u2 = random()
            if u2 < 1.0 - d * d or u2 <= (1.0 - d) * _exp(d):
                break

        q = 1.0 / r
        f = (q + z) / (1.0 + q * z)
        u3 = random()
        if u3 > 0.5:
            theta = (mu + _acos(f)) % TWOPI
        else:
            theta = (mu - _acos(f)) % TWOPI

        return theta

    def gammavariate(self, alpha, beta):
        """Gamma distribution.  Not the gamma function!

        Conditions on the parameters are alpha > 0 and beta > 0.

        The probability distribution function is:

                    x ** (alpha - 1) * math.exp(-x / beta)
          pdf(x) =  --------------------------------------
                      math.gamma(alpha) * beta ** alpha

        The mean (expected value) and variance of the random variable are:

            E[X] = alpha * beta
            Var[X] = alpha * beta ** 2

        """

        # Warning: a few older sources define the gamma distribution in terms
        # of alpha > -1.0
        if alpha <= 0.0 or beta <= 0.0:
            raise ValueError('gammavariate: alpha and beta must be > 0.0')

        random = self.random
        if alpha > 1.0:

            # Uses R.C.H. Cheng, "The generation of Gamma
            # variables with non-integral shape parameters",
            # Applied Statistics, (1977), 26, No. 1, p71-74

            ainv = _sqrt(2.0 * alpha - 1.0)
            bbb = alpha - LOG4
            ccc = alpha + ainv

            while True:
                u1 = random()
                if not 1e-7 < u1 < 0.9999999:
                    continue
                u2 = 1.0 - random()
                v = _log(u1 / (1.0 - u1)) / ainv
                x = alpha * _exp(v)
                z = u1 * u1 * u2
                r = bbb + ccc * v - x
                if r + SG_MAGICCONST - 4.5 * z >= 0.0 or r >= _log(z):
                    return x * beta

        elif alpha == 1.0:
            # expovariate(1/beta)
            return -_log(1.0 - random()) * beta

        else:
            # alpha is between 0 and 1 (exclusive)
            # Uses ALGORITHM GS of Statistical Computing - Kennedy & Gentle
            while True:
                u = random()
                b = (_e + alpha) / _e
                p = b * u
                if p <= 1.0:
                    x = p ** (1.0 / alpha)
                else:
                    x = -_log((b - p) / alpha)
                u1 = random()
                if p > 1.0:
                    if u1 <= x ** (alpha - 1.0):
                        break
                elif u1 <= _exp(-x):
                    break
            return x * beta

    def betavariate(self, alpha, beta):
        """Beta distribution.

        Conditions on the parameters are alpha > 0 and beta > 0.
        Returned values range between 0 and 1.

        The mean (expected value) and variance of the random variable are:

            E[X] = alpha / (alpha + beta)
            Var[X] = alpha * beta / ((alpha + beta)**2 * (alpha + beta + 1))

        """
        ## See
        ## http://mail.python.org/pipermail/python-bugs-list/2001-January/003752.html
        ## for Ivan Frohne's insightful analysis of why the original implementation:
        ##
        ##    def betavariate(self, alpha, beta):
        ##        # Discrete Event Simulation in C, pp 87-88.
        ##
        ##        y = self.expovariate(alpha)
        ##        z = self.expovariate(1.0/beta)
        ##        return z/(y+z)
        ##
        ## was dead wrong, and how it probably got that way.

        # This version due to Janne Sinkkonen, and matches all the std
        # texts (e.g., Knuth Vol 2 Ed 3 pg 134 "the beta distribution").
        y = self.gammavariate(alpha, 1.0)
        if y:
            return y / (y + self.gammavariate(beta, 1.0))
        return 0.0

    def paretovariate(self, alpha):
        """Pareto distribution.  alpha is the shape parameter."""
        # Jain, pg. 495

        u = 1.0 - self.random()
        return u ** (-1.0 / alpha)

    def weibullvariate(self, alpha, beta):
        """Weibull distribution.

        alpha is the scale parameter and beta is the shape parameter.

        """
        # Jain, pg. 499; bug fix courtesy Bill Arms

        u = 1.0 - self.random()
        return alpha * (-_log(u)) ** (1.0 / beta)


    ## -------------------- discrete  distributions  ---------------------

    def binomialvariate(self, n=1, p=0.5):
        """Binomial random variable.

        Gives the number of successes for *n* independent trials
        with the probability of success in each trial being *p*:

            sum(random() < p for i in range(n))

        Returns an integer in the range:   0 <= X <= n

        The mean (expected value) and variance of the random variable are:

            E[X] = n * p
            Var[x] = n * p * (1 - p)

        """
        # Error check inputs and handle edge cases
        if n < 0:
            raise ValueError("n must be non-negative")
        if p <= 0.0 or p >= 1.0:
            if p == 0.0:
                return 0
            if p == 1.0:
                return n
            raise ValueError("p must be in the range 0.0 <= p <= 1.0")

        random = self.random

        # Fast path for a common case
        if n == 1:
            return _index(random() < p)

        # Exploit symmetry to establish:  p <= 0.5
        if p > 0.5:
            return n - self.binomialvariate(n, 1.0 - p)

        if n * p < 10.0:
            # BG: Geometric method by Devroye with running time of O(np).
            # https://dl.acm.org/doi/pdf/10.1145/42372.42381
            x = y = 0
            c = _log2(1.0 - p)
            if not c:
                return x
            while True:
                y += _floor(_log2(random()) / c) + 1
                if y > n:
                    return x
                x += 1

        # BTRS: Transformed rejection with squeeze method by Wolfgang Hörmann
        # https://citeseerx.ist.psu.edu/viewdoc/download?doi=10.1.1.47.8407&rep=rep1&type=pdf
        assert n*p >= 10.0 and p <= 0.5
        setup_complete = False

        spq = _sqrt(n * p * (1.0 - p))  # Standard deviation of the distribution
        b = 1.15 + 2.53 * spq
        a = -0.0873 + 0.0248 * b + 0.01 * p
        c = n * p + 0.5
        vr = 0.92 - 4.2 / b

        while True:

            u = random()
            u -= 0.5
            us = 0.5 - _fabs(u)
            k = _floor((2.0 * a / us + b) * u + c)
            if k < 0 or k > n:
                continue

            # The early-out "squeeze" test substantially reduces
            # the number of acceptance condition evaluations.
            v = random()
            if us >= 0.07 and v <= vr:
                return k

            # Acceptance-rejection test.
            # Note, the original paper erroneously omits the call to log(v)
            # when comparing to the log of the rescaled binomial distribution.
            if not setup_complete:
                alpha = (2.83 + 5.1 / b) * spq
                lpq = _log(p / (1.0 - p))
                m = _floor((n + 1) * p)         # Mode of the distribution
                h = _lgamma(m + 1) + _lgamma(n - m + 1)
                setup_complete = True           # Only needs to be done once
            v *= alpha / (a / (us * us) + b)
            if _log(v) <= h - _lgamma(k + 1) - _lgamma(n - k + 1) + (k - m) * lpq:
                return k


## ------------------------------------------------------------------
## --------------- Operating System Random Source  ------------------


class SystemRandom(Random):
    """Alternate random number generator using sources provided
    by the operating system (such as /dev/urandom on Unix or
    CryptGenRandom on Windows).

     Not available on all systems (see os.urandom() for details).

    """

    def random(self):
        """Get the next random number in the range 0.0 <= X < 1.0."""
        return (int.from_bytes(_urandom(7)) >> 3) * RECIP_BPF

    def getrandbits(self, k):
        """getrandbits(k) -> x.  Generates an int with k random bits."""
        if k < 0:
            raise ValueError('number of bits must be non-negative')
        numbytes = (k + 7) // 8                       # bits / 8 and rounded up
        x = int.from_bytes(_urandom(numbytes))
        return x >> (numbytes * 8 - k)                # trim excess bits

    def randbytes(self, n):
        """Generate n random bytes."""
        # os.urandom(n) fails with ValueError for n < 0
        # and returns an empty bytes string for n == 0.
        return _urandom(n)

    def seed(self, *args, **kwds):
        "Stub method.  Not used for a system random number generator."
        return None

    def _notimplemented(self, *args, **kwds):
        "Method should not be called for a system random number generator."
        raise NotImplementedError('System entropy source does not have state.')
    getstate = setstate = _notimplemented


# ----------------------------------------------------------------------
# Create one instance, seeded from current time, and export its methods
# as module-level functions.  The functions share state across all uses
# (both in the user's code and in the Python libraries), but that's fine
# for most programs and is easier for the casual user than making them
# instantiate their own Random() instance.

_inst = Random()
seed = _inst.seed
random = _inst.random
uniform = _inst.uniform
triangular = _inst.triangular
randint = _inst.randint
choice = _inst.choice
randrange = _inst.randrange
sample = _inst.sample
shuffle = _inst.shuffle
choices = _inst.choices
normalvariate = _inst.normalvariate
lognormvariate = _inst.lognormvariate
expovariate = _inst.expovariate
vonmisesvariate = _inst.vonmisesvariate
gammavariate = _inst.gammavariate
gauss = _inst.gauss
betavariate = _inst.betavariate
binomialvariate = _inst.binomialvariate
paretovariate = _inst.paretovariate
weibullvariate = _inst.weibullvariate
getstate = _inst.getstate
setstate = _inst.setstate
getrandbits = _inst.getrandbits
randbytes = _inst.randbytes


## ------------------------------------------------------
## ----------------- test program -----------------------

def _test_generator(n, func, args):
    from statistics import stdev, fmean as mean
    from time import perf_counter

    t0 = perf_counter()
    data = [func(*args) for i in _repeat(None, n)]
    t1 = perf_counter()

    xbar = mean(data)
    sigma = stdev(data, xbar)
    low = min(data)
    high = max(data)

    print(f'{t1 - t0:.3f} sec, {n} times {func.__name__}{args!r}')
    print('avg %g, stddev %g, min %g, max %g\n' % (xbar, sigma, low, high))


def _test(N=10_000):
    _test_generator(N, random, ())
    _test_generator(N, normalvariate, (0.0, 1.0))
    _test_generator(N, lognormvariate, (0.0, 1.0))
    _test_generator(N, vonmisesvariate, (0.0, 1.0))
    _test_generator(N, binomialvariate, (15, 0.60))
    _test_generator(N, binomialvariate, (100, 0.75))
    _test_generator(N, gammavariate, (0.01, 1.0))
    _test_generator(N, gammavariate, (0.1, 1.0))
    _test_generator(N, gammavariate, (0.1, 2.0))
    _test_generator(N, gammavariate, (0.5, 1.0))
    _test_generator(N, gammavariate, (0.9, 1.0))
    _test_generator(N, gammavariate, (1.0, 1.0))
    _test_generator(N, gammavariate, (2.0, 1.0))
    _test_generator(N, gammavariate, (20.0, 1.0))
    _test_generator(N, gammavariate, (200.0, 1.0))
    _test_generator(N, gauss, (0.0, 1.0))
    _test_generator(N, betavariate, (3.0, 3.0))
    _test_generator(N, triangular, (0.0, 1.0, 1.0 / 3.0))


## ------------------------------------------------------
## ------------------ fork support  ---------------------

if hasattr(_os, "fork"):
    _os.register_at_fork(after_in_child=_inst.seed)


# ------------------------------------------------------
# -------------- command-line interface ----------------


def _parse_args(arg_list: list[str] | None):
    import argparse
    parser = argparse.ArgumentParser(
        formatter_class=argparse.RawTextHelpFormatter)
    group = parser.add_mutually_exclusive_group()
    group.add_argument(
        "-c", "--choice", nargs="+",
        help="print a random choice")
    group.add_argument(
        "-i", "--integer", type=int, metavar="N",
        help="print a random integer between 1 and N inclusive")
    group.add_argument(
        "-f", "--float", type=float, metavar="N",
        help="print a random floating-point number between 0 and N inclusive")
    group.add_argument(
        "--test", type=int, const=10_000, nargs="?",
        help=argparse.SUPPRESS)
    parser.add_argument("input", nargs="*",
                        help="""\
if no options given, output depends on the input
    string or multiple: same as --choice
    integer: same as --integer
    float: same as --float""")
    args = parser.parse_args(arg_list)
    return args, parser.format_help()


def main(arg_list: list[str] | None = None) -> int | str:
    args, help_text = _parse_args(arg_list)

    # Explicit arguments
    if args.choice:
        return choice(args.choice)

    if args.integer is not None:
        return randint(1, args.integer)

    if args.float is not None:
        return uniform(0, args.float)

    if args.test:
        _test(args.test)
        return ""

    # No explicit argument, select based on input
    if len(args.input) == 1:
        val = args.input[0]
        try:
            # Is it an integer?
            val = int(val)
            return randint(1, val)
        except ValueError:
            try:
                # Is it a float?
                val = float(val)
                return uniform(0, val)
            except ValueError:
                # Split in case of space-separated string: "a b c"
                return choice(val.split())

    if len(args.input) >= 2:
        return choice(args.input)

    return help_text


if __name__ == '__main__':
    print(main())
```
