## Supplementary software v0.2.1 for "Virtual control arms for paediatric myopia trials: external validation of axial-elongation models": __init__.py

```
#
# Secret Labs' Regular Expression Engine
#
# re-compatible interface for the sre matching engine
#
# Copyright (c) 1998-2001 by Secret Labs AB.  All rights reserved.
#
# This version of the SRE library can be redistributed under CNRI's
# Python 1.6 license.  For any other use, please contact Secret Labs
# AB (info@pythonware.com).
#
# Portions of this engine have been developed in cooperation with
# CNRI.  Hewlett-Packard provided funding for 1.6 integration and
# other compatibility work.
#

r"""Support for regular expressions (RE).

This module provides regular expression matching operations similar to
those found in Perl.  It supports both 8-bit and Unicode strings; both
the pattern and the strings being processed can contain null bytes and
characters outside the US ASCII range.

Regular expressions can contain both special and ordinary characters.
Most ordinary characters, like "A", "a", or "0", are the simplest
regular expressions; they simply match themselves.  You can
concatenate ordinary characters, so last matches the string 'last'.

The special characters are:
    "."      Matches any character except a newline.
    "^"      Matches the start of the string.
    "$"      Matches the end of the string or just before the newline at
             the end of the string.
    "*"      Matches 0 or more (greedy) repetitions of the preceding RE.
             Greedy means that it will match as many repetitions as possible.
    "+"      Matches 1 or more (greedy) repetitions of the preceding RE.
    "?"      Matches 0 or 1 (greedy) of the preceding RE.
    *?,+?,?? Non-greedy versions of the previous three special characters.
    {m,n}    Matches from m to n repetitions of the preceding RE.
    {m,n}?   Non-greedy version of the above.
    "\\"     Either escapes special characters or signals a special sequence.
    []       Indicates a set of characters.
             A "^" as the first character indicates a complementing set.
    "|"      A|B, creates an RE that will match either A or B.
    (...)    Matches the RE inside the parentheses.
             The contents can be retrieved or matched later in the string.
    (?aiLmsux) The letters set the corresponding flags defined below.
    (?:...)  Non-grouping version of regular parentheses.
    (?P<name>...) The substring matched by the group is accessible by name.
    (?P=name)     Matches the text matched earlier by the group named name.
    (?#...)  A comment; ignored.
    (?=...)  Matches if ... matches next, but doesn't consume the string.
    (?!...)  Matches if ... doesn't match next.
    (?<=...) Matches if preceded by ... (must be fixed length).
    (?<!...) Matches if not preceded by ... (must be fixed length).
    (?(id/name)yes|no) Matches yes pattern if the group with id/name matched,
                       the (optional) no pattern otherwise.

The special sequences consist of "\\" and a character from the list
below.  If the ordinary character is not on the list, then the
resulting RE will match the second character.
    \number  Matches the contents of the group of the same number.
    \A       Matches only at the start of the string.
    \Z       Matches only at the end of the string.
    \b       Matches the empty string, but only at the start or end of a word.
    \B       Matches the empty string, but not at the start or end of a word.
    \d       Matches any decimal digit; equivalent to the set [0-9] in
             bytes patterns or string patterns with the ASCII flag.
             In string patterns without the ASCII flag, it will match the whole
             range of Unicode digits.
    \D       Matches any non-digit character; equivalent to [^\d].
    \s       Matches any whitespace character; equivalent to [ \t\n\r\f\v] in
             bytes patterns or string patterns with the ASCII flag.
             In string patterns without the ASCII flag, it will match the whole
             range of Unicode whitespace characters.
    \S       Matches any non-whitespace character; equivalent to [^\s].
    \w       Matches any alphanumeric character; equivalent to [a-zA-Z0-9_]
             in bytes patterns or string patterns with the ASCII flag.
             In string patterns without the ASCII flag, it will match the
             range of Unicode alphanumeric characters (letters plus digits
             plus underscore).
             With LOCALE, it will match the set [0-9_] plus characters defined
             as letters for the current locale.
    \W       Matches the complement of \w.
    \\       Matches a literal backslash.

This module exports the following functions:
    match     Match a regular expression pattern to the beginning of a string.
    fullmatch Match a regular expression pattern to all of a string.
    search    Search a string for the presence of a pattern.
    sub       Substitute occurrences of a pattern found in a string.
    subn      Same as sub, but also return the number of substitutions made.
    split     Split a string by the occurrences of a pattern.
    findall   Find all occurrences of a pattern in a string.
    finditer  Return an iterator yielding a Match object for each match.
    compile   Compile a pattern into a Pattern object.
    purge     Clear the regular expression cache.
    escape    Backslash all non-alphanumerics in a string.

Each function other than purge and escape can take an optional 'flags' argument
consisting of one or more of the following module constants, joined by "|".
A, L, and U are mutually exclusive.
    A  ASCII       For string patterns, make \w, \W, \b, \B, \d, \D
                   match the corresponding ASCII character categories
                   (rather than the whole Unicode categories, which is the
                   default).
                   For bytes patterns, this flag is the only available
                   behaviour and needn't be specified.
    I  IGNORECASE  Perform case-insensitive matching.
    L  LOCALE      Make \w, \W, \b, \B, dependent on the current locale.
    M  MULTILINE   "^" matches the beginning of lines (after a newline)
                   as well as the string.
                   "$" matches the end of lines (before a newline) as well
                   as the end of the string.
    S  DOTALL      "." matches any character at all, including the newline.
    X  VERBOSE     Ignore whitespace and comments for nicer looking RE's.
    U  UNICODE     For compatibility only. Ignored for string patterns (it
                   is the default), and forbidden for bytes patterns.

This module also defines exception 'PatternError', aliased to 'error' for
backward compatibility.

"""

import enum
from . import _compiler, _parser
import functools
import _sre


# public symbols
__all__ = [
    "match", "fullmatch", "search", "sub", "subn", "split",
    "findall", "finditer", "compile", "purge", "escape",
    "error", "Pattern", "Match", "A", "I", "L", "M", "S", "X", "U",
    "ASCII", "IGNORECASE", "LOCALE", "MULTILINE", "DOTALL", "VERBOSE",
    "UNICODE", "NOFLAG", "RegexFlag", "PatternError"
]

__version__ = "2.2.1"

@enum.global_enum
@enum._simple_enum(enum.IntFlag, boundary=enum.KEEP)
class RegexFlag:
    NOFLAG = 0
    ASCII = A = _compiler.SRE_FLAG_ASCII # assume ascii "locale"
    IGNORECASE = I = _compiler.SRE_FLAG_IGNORECASE # ignore case
    LOCALE = L = _compiler.SRE_FLAG_LOCALE # assume current 8-bit locale
    UNICODE = U = _compiler.SRE_FLAG_UNICODE # assume unicode "locale"
    MULTILINE = M = _compiler.SRE_FLAG_MULTILINE # make anchors look for newline
    DOTALL = S = _compiler.SRE_FLAG_DOTALL # make dot match newline
    VERBOSE = X = _compiler.SRE_FLAG_VERBOSE # ignore whitespace and comments
    # sre extensions (experimental, don't rely on these)
    DEBUG = _compiler.SRE_FLAG_DEBUG # dump pattern after compilation
    __str__ = object.__str__
    _numeric_repr_ = hex

# sre exception
PatternError = error = _compiler.PatternError

# --------------------------------------------------------------------
# public interface

def match(pattern, string, flags=0):
    """Try to apply the pattern at the start of the string, returning
    a Match object, or None if no match was found."""
    return _compile(pattern, flags).match(string)

def fullmatch(pattern, string, flags=0):
    """Try to apply the pattern to all of the string, returning
    a Match object, or None if no match was found."""
    return _compile(pattern, flags).fullmatch(string)

def search(pattern, string, flags=0):
    """Scan through string looking for a match to the pattern, returning
    a Match object, or None if no match was found."""
    return _compile(pattern, flags).search(string)

class _ZeroSentinel(int):
    pass
_zero_sentinel = _ZeroSentinel()

def sub(pattern, repl, string, *args, count=_zero_sentinel, flags=_zero_sentinel):
    """Return the string obtained by replacing the leftmost
    non-overlapping occurrences of the pattern in string by the
    replacement repl.  repl can be either a string or a callable;
    if a string, backslash escapes in it are processed.  If it is
    a callable, it's passed the Match object and must return
    a replacement string to be used."""
    if args:
        if count is not _zero_sentinel:
            raise TypeError("sub() got multiple values for argument 'count'")
        count, *args = args
        if args:
            if flags is not _zero_sentinel:
                raise TypeError("sub() got multiple values for argument 'flags'")
            flags, *args = args
            if args:
                raise TypeError("sub() takes from 3 to 5 positional arguments "
                                "but %d were given" % (5 + len(args)))

        import warnings
        warnings.warn(
            "'count' is passed as positional argument",
            DeprecationWarning, stacklevel=2
        )

    return _compile(pattern, flags).sub(repl, string, count)
sub.__text_signature__ = '(pattern, repl, string, count=0, flags=0)'

def subn(pattern, repl, string, *args, count=_zero_sentinel, flags=_zero_sentinel):
    """Return a 2-tuple containing (new_string, number).
    new_string is the string obtained by replacing the leftmost
    non-overlapping occurrences of the pattern in the source
    string by the replacement repl.  number is the number of
    substitutions that were made. repl can be either a string or a
    callable; if a string, backslash escapes in it are processed.
    If it is a callable, it's passed the Match object and must
    return a replacement string to be used."""
    if args:
        if count is not _zero_sentinel:
            raise TypeError("subn() got multiple values for argument 'count'")
        count, *args = args
        if args:
            if flags is not _zero_sentinel:
                raise TypeError("subn() got multiple values for argument 'flags'")
            flags, *args = args
            if args:
                raise TypeError("subn() takes from 3 to 5 positional arguments "
                                "but %d were given" % (5 + len(args)))

        import warnings
        warnings.warn(
            "'count' is passed as positional argument",
            DeprecationWarning, stacklevel=2
        )

    return _compile(pattern, flags).subn(repl, string, count)
subn.__text_signature__ = '(pattern, repl, string, count=0, flags=0)'

def split(pattern, string, *args, maxsplit=_zero_sentinel, flags=_zero_sentinel):
    """Split the source string by the occurrences of the pattern,
    returning a list containing the resulting substrings.  If
    capturing parentheses are used in pattern, then the text of all
    groups in the pattern are also returned as part of the resulting
    list.  If maxsplit is nonzero, at most maxsplit splits occur,
    and the remainder of the string is returned as the final element
    of the list."""
    if args:
        if maxsplit is not _zero_sentinel:
            raise TypeError("split() got multiple values for argument 'maxsplit'")
        maxsplit, *args = args
        if args:
            if flags is not _zero_sentinel:
                raise TypeError("split() got multiple values for argument 'flags'")
            flags, *args = args
            if args:
                raise TypeError("split() takes from 2 to 4 positional arguments "
                                "but %d were given" % (4 + len(args)))

        import warnings
        warnings.warn(
            "'maxsplit' is passed as positional argument",
            DeprecationWarning, stacklevel=2
        )

    return _compile(pattern, flags).split(string, maxsplit)
split.__text_signature__ = '(pattern, string, maxsplit=0, flags=0)'

def findall(pattern, string, flags=0):
    """Return a list of all non-overlapping matches in the string.

    If one or more capturing groups are present in the pattern, return
    a list of groups; this will be a list of tuples if the pattern
    has more than one group.

    Empty matches are included in the result."""
    return _compile(pattern, flags).findall(string)

def finditer(pattern, string, flags=0):
    """Return an iterator over all non-overlapping matches in the
    string.  For each match, the iterator returns a Match object.

    Empty matches are included in the result."""
    return _compile(pattern, flags).finditer(string)

def compile(pattern, flags=0):
    "Compile a regular expression pattern, returning a Pattern object."
    return _compile(pattern, flags)

def purge():
    "Clear the regular expression caches"
    _cache.clear()
    _cache2.clear()
    _compile_template.cache_clear()


# SPECIAL_CHARS
# closing ')', '}' and ']'
# '-' (a range in character set)
# '&', '~', (extended character set operations)
# '#' (comment) and WHITESPACE (ignored) in verbose mode
_special_chars_map = {i: '\\' + chr(i) for i in b'()[]{}?*+-|^$\\.&~# \t\n\r\v\f'}

def escape(pattern):
    """
    Escape special characters in a string.
    """
    if isinstance(pattern, str):
        return pattern.translate(_special_chars_map)
    else:
        pattern = str(pattern, 'latin1')
        return pattern.translate(_special_chars_map).encode('latin1')

Pattern = type(_compiler.compile('', 0))
Match = type(_compiler.compile('', 0).match(''))

# --------------------------------------------------------------------
# internals

# Use the fact that dict keeps the insertion order.
# _cache2 uses the simple FIFO policy which has better latency.
# _cache uses the LRU policy which has better hit rate.
_cache = {}  # LRU
_cache2 = {}  # FIFO
_MAXCACHE = 512
_MAXCACHE2 = 256
assert _MAXCACHE2 < _MAXCACHE

def _compile(pattern, flags):
    # internal: compile pattern
    if isinstance(flags, RegexFlag):
        flags = flags.value
    try:
        return _cache2[type(pattern), pattern, flags]
    except KeyError:
        pass

    key = (type(pattern), pattern, flags)
    # Item in _cache should be moved to the end if found.
    p = _cache.pop(key, None)
    if p is None:
        if isinstance(pattern, Pattern):
            if flags:
                raise ValueError(
                    "cannot process flags argument with a compiled pattern")
            return pattern
        if not _compiler.isstring(pattern):
            raise TypeError("first argument must be string or compiled pattern")
        p = _compiler.compile(pattern, flags)
        if flags & DEBUG:
            return p
        if len(_cache) >= _MAXCACHE:
            # Drop the least recently used item.
            # next(iter(_cache)) is known to have linear amortized time,
            # but it is used here to avoid a dependency from using OrderedDict.
            # For the small _MAXCACHE value it doesn't make much of a difference.
            try:
                del _cache[next(iter(_cache))]
            except (StopIteration, RuntimeError, KeyError):
                pass
    # Append to the end.
    _cache[key] = p

    if len(_cache2) >= _MAXCACHE2:
        # Drop the oldest item.
        try:
            del _cache2[next(iter(_cache2))]
        except (StopIteration, RuntimeError, KeyError):
            pass
    _cache2[key] = p
    return p

@functools.lru_cache(_MAXCACHE)
def _compile_template(pattern, repl):
    # internal: compile replacement pattern
    return _sre.template(pattern, _parser.parse_template(repl, pattern))

# register myself for pickling

import copyreg

def _pickle(p):
    return _compile, (p.pattern, p.flags)

copyreg.pickle(Pattern, _pickle, _compile)

# --------------------------------------------------------------------
# experimental stuff (see python-dev discussions for details)

class Scanner:
    def __init__(self, lexicon, flags=0):
        from ._constants import BRANCH, SUBPATTERN
        if isinstance(flags, RegexFlag):
            flags = flags.value
        self.lexicon = lexicon
        # combine phrases into a compound pattern
        p = []
        s = _parser.State()
        s.flags = flags
        for phrase, action in lexicon:
            gid = s.opengroup()
            p.append(_parser.SubPattern(s, [
                (SUBPATTERN, (gid, 0, 0, _parser.parse(phrase, flags))),
                ]))
            s.closegroup(gid, p[-1])
        p = _parser.SubPattern(s, [(BRANCH, (None, p))])
        self.scanner = _compiler.compile(p)
    def scan(self, string):
        result = []
        append = result.append
        match = self.scanner.scanner(string).match
        i = 0
        while True:
            m = match()
            if not m:
                break
            j = m.end()
            if i == j:
                break
            action = self.lexicon[m.lastindex-1][1]
            if callable(action):
                self.match = m
                action = action(self, m.group())
            if action is not None:
                append(action)
            i = j
        return result, string[i:]
```
