## Supplementary software v0.2.1 for "Virtual control arms for paediatric myopia trials: external validation of axial-elongation models": _casefix.py

```
# Auto-generated by Tools/build/generate_re_casefix.py.

# Maps the code of lowercased character to codes of different lowercased
# characters which have the same uppercase.
_EXTRA_CASES = {
    # LATIN SMALL LETTER I: LATIN SMALL LETTER DOTLESS I
    0x0069: (0x0131,), # 'i': 'ı'
    # LATIN SMALL LETTER S: LATIN SMALL LETTER LONG S
    0x0073: (0x017f,), # 's': 'ſ'
    # MICRO SIGN: GREEK SMALL LETTER MU
    0x00b5: (0x03bc,), # 'µ': 'μ'
    # LATIN SMALL LETTER DOTLESS I: LATIN SMALL LETTER I
    0x0131: (0x0069,), # 'ı': 'i'
    # LATIN SMALL LETTER LONG S: LATIN SMALL LETTER S
    0x017f: (0x0073,), # 'ſ': 's'
    # COMBINING GREEK YPOGEGRAMMENI: GREEK SMALL LETTER IOTA, GREEK PROSGEGRAMMENI
    0x0345: (0x03b9, 0x1fbe), # '\u0345': 'ιι'
    # GREEK SMALL LETTER IOTA WITH DIALYTIKA AND TONOS: GREEK SMALL LETTER IOTA WITH DIALYTIKA AND OXIA
    0x0390: (0x1fd3,), # 'ΐ': 'ΐ'
    # GREEK SMALL LETTER UPSILON WITH DIALYTIKA AND TONOS: GREEK SMALL LETTER UPSILON WITH DIALYTIKA AND OXIA
    0x03b0: (0x1fe3,), # 'ΰ': 'ΰ'
    # GREEK SMALL LETTER BETA: GREEK BETA SYMBOL
    0x03b2: (0x03d0,), # 'β': 'ϐ'
    # GREEK SMALL LETTER EPSILON: GREEK LUNATE EPSILON SYMBOL
    0x03b5: (0x03f5,), # 'ε': 'ϵ'
    # GREEK SMALL LETTER THETA: GREEK THETA SYMBOL
    0x03b8: (0x03d1,), # 'θ': 'ϑ'
    # GREEK SMALL LETTER IOTA: COMBINING GREEK YPOGEGRAMMENI, GREEK PROSGEGRAMMENI
    0x03b9: (0x0345, 0x1fbe), # 'ι': '\u0345ι'
    # GREEK SMALL LETTER KAPPA: GREEK KAPPA SYMBOL
    0x03ba: (0x03f0,), # 'κ': 'ϰ'
    # GREEK SMALL LETTER MU: MICRO SIGN
    0x03bc: (0x00b5,), # 'μ': 'µ'
    # GREEK SMALL LETTER PI: GREEK PI SYMBOL
    0x03c0: (0x03d6,), # 'π': 'ϖ'
    # GREEK SMALL LETTER RHO: GREEK RHO SYMBOL
    0x03c1: (0x03f1,), # 'ρ': 'ϱ'
    # GREEK SMALL LETTER FINAL SIGMA: GREEK SMALL LETTER SIGMA
    0x03c2: (0x03c3,), # 'ς': 'σ'
    # GREEK SMALL LETTER SIGMA: GREEK SMALL LETTER FINAL SIGMA
    0x03c3: (0x03c2,), # 'σ': 'ς'
    # GREEK SMALL LETTER PHI: GREEK PHI SYMBOL
    0x03c6: (0x03d5,), # 'φ': 'ϕ'
    # GREEK BETA SYMBOL: GREEK SMALL LETTER BETA
    0x03d0: (0x03b2,), # 'ϐ': 'β'
    # GREEK THETA SYMBOL: GREEK SMALL LETTER THETA
    0x03d1: (0x03b8,), # 'ϑ': 'θ'
    # GREEK PHI SYMBOL: GREEK SMALL LETTER PHI
    0x03d5: (0x03c6,), # 'ϕ': 'φ'
    # GREEK PI SYMBOL: GREEK SMALL LETTER PI
    0x03d6: (0x03c0,), # 'ϖ': 'π'
    # GREEK KAPPA SYMBOL: GREEK SMALL LETTER KAPPA
    0x03f0: (0x03ba,), # 'ϰ': 'κ'
    # GREEK RHO SYMBOL: GREEK SMALL LETTER RHO
    0x03f1: (0x03c1,), # 'ϱ': 'ρ'
    # GREEK LUNATE EPSILON SYMBOL: GREEK SMALL LETTER EPSILON
    0x03f5: (0x03b5,), # 'ϵ': 'ε'
    # CYRILLIC SMALL LETTER VE: CYRILLIC SMALL LETTER ROUNDED VE
    0x0432: (0x1c80,), # 'в': 'ᲀ'
    # CYRILLIC SMALL LETTER DE: CYRILLIC SMALL LETTER LONG-LEGGED DE
    0x0434: (0x1c81,), # 'д': 'ᲁ'
    # CYRILLIC SMALL LETTER O: CYRILLIC SMALL LETTER NARROW O
    0x043e: (0x1c82,), # 'о': 'ᲂ'
    # CYRILLIC SMALL LETTER ES: CYRILLIC SMALL LETTER WIDE ES
    0x0441: (0x1c83,), # 'с': 'ᲃ'
    # CYRILLIC SMALL LETTER TE: CYRILLIC SMALL LETTER TALL TE, CYRILLIC SMALL LETTER THREE-LEGGED TE
    0x0442: (0x1c84, 0x1c85), # 'т': 'ᲄᲅ'
    # CYRILLIC SMALL LETTER HARD SIGN: CYRILLIC SMALL LETTER TALL HARD SIGN
    0x044a: (0x1c86,), # 'ъ': 'ᲆ'
    # CYRILLIC SMALL LETTER YAT: CYRILLIC SMALL LETTER TALL YAT
    0x0463: (0x1c87,), # 'ѣ': 'ᲇ'
    # CYRILLIC SMALL LETTER ROUNDED VE: CYRILLIC SMALL LETTER VE
    0x1c80: (0x0432,), # 'ᲀ': 'в'
    # CYRILLIC SMALL LETTER LONG-LEGGED DE: CYRILLIC SMALL LETTER DE
    0x1c81: (0x0434,), # 'ᲁ': 'д'
    # CYRILLIC SMALL LETTER NARROW O: CYRILLIC SMALL LETTER O
    0x1c82: (0x043e,), # 'ᲂ': 'о'
    # CYRILLIC SMALL LETTER WIDE ES: CYRILLIC SMALL LETTER ES
    0x1c83: (0x0441,), # 'ᲃ': 'с'
    # CYRILLIC SMALL LETTER TALL TE: CYRILLIC SMALL LETTER TE, CYRILLIC SMALL LETTER THREE-LEGGED TE
    0x1c84: (0x0442, 0x1c85), # 'ᲄ': 'тᲅ'
    # CYRILLIC SMALL LETTER THREE-LEGGED TE: CYRILLIC SMALL LETTER TE, CYRILLIC SMALL LETTER TALL TE
    0x1c85: (0x0442, 0x1c84), # 'ᲅ': 'тᲄ'
    # CYRILLIC SMALL LETTER TALL HARD SIGN: CYRILLIC SMALL LETTER HARD SIGN
    0x1c86: (0x044a,), # 'ᲆ': 'ъ'
    # CYRILLIC SMALL LETTER TALL YAT: CYRILLIC SMALL LETTER YAT
    0x1c87: (0x0463,), # 'ᲇ': 'ѣ'
    # CYRILLIC SMALL LETTER UNBLENDED UK: CYRILLIC SMALL LETTER MONOGRAPH UK
    0x1c88: (0xa64b,), # 'ᲈ': 'ꙋ'
    # LATIN SMALL LETTER S WITH DOT ABOVE: LATIN SMALL LETTER LONG S WITH DOT ABOVE
    0x1e61: (0x1e9b,), # 'ṡ': 'ẛ'
    # LATIN SMALL LETTER LONG S WITH DOT ABOVE: LATIN SMALL LETTER S WITH DOT ABOVE
    0x1e9b: (0x1e61,), # 'ẛ': 'ṡ'
    # GREEK PROSGEGRAMMENI: COMBINING GREEK YPOGEGRAMMENI, GREEK SMALL LETTER IOTA
    0x1fbe: (0x0345, 0x03b9), # 'ι': '\u0345ι'
    # GREEK SMALL LETTER IOTA WITH DIALYTIKA AND OXIA: GREEK SMALL LETTER IOTA WITH DIALYTIKA AND TONOS
    0x1fd3: (0x0390,), # 'ΐ': 'ΐ'
    # GREEK SMALL LETTER UPSILON WITH DIALYTIKA AND OXIA: GREEK SMALL LETTER UPSILON WITH DIALYTIKA AND TONOS
    0x1fe3: (0x03b0,), # 'ΰ': 'ΰ'
    # CYRILLIC SMALL LETTER MONOGRAPH UK: CYRILLIC SMALL LETTER UNBLENDED UK
    0xa64b: (0x1c88,), # 'ꙋ': 'ᲈ'
    # LATIN SMALL LIGATURE LONG S T: LATIN SMALL LIGATURE ST
    0xfb05: (0xfb06,), # 'ﬅ': 'ﬆ'
    # LATIN SMALL LIGATURE ST: LATIN SMALL LIGATURE LONG S T
    0xfb06: (0xfb05,), # 'ﬆ': 'ﬅ'
}
```
