## Supplementary software v0.2.1 for "Virtual control arms for paediatric myopia trials: external validation of axial-elongation models": _compiler.py

```
#
# Secret Labs' Regular Expression Engine
#
# convert template to internal format
#
# Copyright (c) 1997-2001 by Secret Labs AB.  All rights reserved.
#
# See the __init__.py file for information on usage and redistribution.
#

"""Internal support module for sre"""

import _sre
from . import _parser
from ._constants import *
from ._casefix import _EXTRA_CASES

assert _sre.MAGIC == MAGIC, "SRE module mismatch"

_LITERAL_CODES = {LITERAL, NOT_LITERAL}
_SUCCESS_CODES = {SUCCESS, FAILURE}
_ASSERT_CODES = {ASSERT, ASSERT_NOT}
_UNIT_CODES = _LITERAL_CODES | {ANY, IN}

_REPEATING_CODES = {
    MIN_REPEAT: (REPEAT, MIN_UNTIL, MIN_REPEAT_ONE),
    MAX_REPEAT: (REPEAT, MAX_UNTIL, REPEAT_ONE),
    POSSESSIVE_REPEAT: (POSSESSIVE_REPEAT, SUCCESS, POSSESSIVE_REPEAT_ONE),
}

def _combine_flags(flags, add_flags, del_flags,
                   TYPE_FLAGS=_parser.TYPE_FLAGS):
    if add_flags & TYPE_FLAGS:
        flags &= ~TYPE_FLAGS
    return (flags | add_flags) & ~del_flags

def _compile(code, pattern, flags):
    # internal: compile a (sub)pattern
    emit = code.append
    _len = len
    LITERAL_CODES = _LITERAL_CODES
    REPEATING_CODES = _REPEATING_CODES
    SUCCESS_CODES = _SUCCESS_CODES
    ASSERT_CODES = _ASSERT_CODES
    iscased = None
    tolower = None
    fixes = None
    if flags & SRE_FLAG_IGNORECASE and not flags & SRE_FLAG_LOCALE:
        if flags & SRE_FLAG_UNICODE:
            iscased = _sre.unicode_iscased
            tolower = _sre.unicode_tolower
            fixes = _EXTRA_CASES
        else:
            iscased = _sre.ascii_iscased
            tolower = _sre.ascii_tolower
    for op, av in pattern:
        if op in LITERAL_CODES:
            if not flags & SRE_FLAG_IGNORECASE:
                emit(op)
                emit(av)
            elif flags & SRE_FLAG_LOCALE:
                emit(OP_LOCALE_IGNORE[op])
                emit(av)
            elif not iscased(av):
                emit(op)
                emit(av)
            else:
                lo = tolower(av)
                if not fixes:  # ascii
                    emit(OP_IGNORE[op])
                    emit(lo)
                elif lo not in fixes:
                    emit(OP_UNICODE_IGNORE[op])
                    emit(lo)
                else:
                    emit(IN_UNI_IGNORE)
                    skip = _len(code); emit(0)
                    if op is NOT_LITERAL:
                        emit(NEGATE)
                    for k in (lo,) + fixes[lo]:
                        emit(LITERAL)
                        emit(k)
                    emit(FAILURE)
                    code[skip] = _len(code) - skip
        elif op is IN:
            charset, hascased = _optimize_charset(av, iscased, tolower, fixes)
            if flags & SRE_FLAG_IGNORECASE and flags & SRE_FLAG_LOCALE:
                emit(IN_LOC_IGNORE)
            elif not hascased:
                emit(IN)
            elif not fixes:  # ascii
                emit(IN_IGNORE)
            else:
                emit(IN_UNI_IGNORE)
            skip = _len(code); emit(0)
            _compile_charset(charset, flags, code)
            code[skip] = _len(code) - skip
        elif op is ANY:
            if flags & SRE_FLAG_DOTALL:
                emit(ANY_ALL)
            else:
                emit(ANY)
        elif op in REPEATING_CODES:
            if _simple(av[2]):
                emit(REPEATING_CODES[op][2])
                skip = _len(code); emit(0)
                emit(av[0])
                emit(av[1])
                _compile(code, av[2], flags)
                emit(SUCCESS)
                code[skip] = _len(code) - skip
            else:
                emit(REPEATING_CODES[op][0])
                skip = _len(code); emit(0)
                emit(av[0])
                emit(av[1])
                _compile(code, av[2], flags)
                code[skip] = _len(code) - skip
                emit(REPEATING_CODES[op][1])
        elif op is SUBPATTERN:
            group, add_flags, del_flags, p = av
            if group:
                emit(MARK)
                emit((group-1)*2)
            # _compile_info(code, p, _combine_flags(flags, add_flags, del_flags))
            _compile(code, p, _combine_flags(flags, add_flags, del_flags))
            if group:
                emit(MARK)
                emit((group-1)*2+1)
        elif op is ATOMIC_GROUP:
            # Atomic Groups are handled by starting with an Atomic
            # Group op code, then putting in the atomic group pattern
            # and finally a success op code to tell any repeat
            # operations within the Atomic Group to stop eating and
            # pop their stack if they reach it
            emit(ATOMIC_GROUP)
            skip = _len(code); emit(0)
            _compile(code, av, flags)
            emit(SUCCESS)
            code[skip] = _len(code) - skip
        elif op in SUCCESS_CODES:
            emit(op)
        elif op in ASSERT_CODES:
            emit(op)
            skip = _len(code); emit(0)
            if av[0] >= 0:
                emit(0) # look ahead
            else:
                lo, hi = av[1].getwidth()
                if lo > MAXCODE:
                    raise error("looks too much behind")
                if lo != hi:
                    raise PatternError("look-behind requires fixed-width pattern")
                emit(lo) # look behind
            _compile(code, av[1], flags)
            emit(SUCCESS)
            code[skip] = _len(code) - skip
        elif op is AT:
            emit(op)
            if flags & SRE_FLAG_MULTILINE:
                av = AT_MULTILINE.get(av, av)
            if flags & SRE_FLAG_LOCALE:
                av = AT_LOCALE.get(av, av)
            elif flags & SRE_FLAG_UNICODE:
                av = AT_UNICODE.get(av, av)
            emit(av)
        elif op is BRANCH:
            emit(op)
            tail = []
            tailappend = tail.append
            for av in av[1]:
                skip = _len(code); emit(0)
                # _compile_info(code, av, flags)
                _compile(code, av, flags)
                emit(JUMP)
                tailappend(_len(code)); emit(0)
                code[skip] = _len(code) - skip
            emit(FAILURE) # end of branch
            for tail in tail:
                code[tail] = _len(code) - tail
        elif op is CATEGORY:
            emit(op)
            if flags & SRE_FLAG_LOCALE:
                av = CH_LOCALE[av]
            elif flags & SRE_FLAG_UNICODE:
                av = CH_UNICODE[av]
            emit(av)
        elif op is GROUPREF:
            if not flags & SRE_FLAG_IGNORECASE:
                emit(op)
            elif flags & SRE_FLAG_LOCALE:
                emit(GROUPREF_LOC_IGNORE)
            elif not fixes:  # ascii
                emit(GROUPREF_IGNORE)
            else:
                emit(GROUPREF_UNI_IGNORE)
            emit(av-1)
        elif op is GROUPREF_EXISTS:
            emit(op)
            emit(av[0]-1)
            skipyes = _len(code); emit(0)
            _compile(code, av[1], flags)
            if av[2]:
                emit(JUMP)
                skipno = _len(code); emit(0)
                code[skipyes] = _len(code) - skipyes + 1
                _compile(code, av[2], flags)
                code[skipno] = _len(code) - skipno
            else:
                code[skipyes] = _len(code) - skipyes + 1
        else:
            raise PatternError(f"internal: unsupported operand type {op!r}")

def _compile_charset(charset, flags, code):
    # compile charset subprogram
    emit = code.append
    for op, av in charset:
        emit(op)
        if op is NEGATE:
            pass
        elif op is LITERAL:
            emit(av)
        elif op is RANGE or op is RANGE_UNI_IGNORE:
            emit(av[0])
            emit(av[1])
        elif op is CHARSET:
            code.extend(av)
        elif op is BIGCHARSET:
            code.extend(av)
        elif op is CATEGORY:
            if flags & SRE_FLAG_LOCALE:
                emit(CH_LOCALE[av])
            elif flags & SRE_FLAG_UNICODE:
                emit(CH_UNICODE[av])
            else:
                emit(av)
        else:
            raise PatternError(f"internal: unsupported set operator {op!r}")
    emit(FAILURE)

def _optimize_charset(charset, iscased=None, fixup=None, fixes=None):
    # internal: optimize character set
    out = []
    tail = []
    charmap = bytearray(256)
    hascased = False
    for op, av in charset:
        while True:
            try:
                if op is LITERAL:
                    if fixup: # IGNORECASE and not LOCALE
                        av = fixup(av)
                        charmap[av] = 1
                        if fixes and av in fixes:
                            for k in fixes[av]:
                                charmap[k] = 1
                        if not hascased and iscased(av):
                            hascased = True
                    else:
                        charmap[av] = 1
                elif op is RANGE:
                    r = range(av[0], av[1]+1)
                    if fixup: # IGNORECASE and not LOCALE
                        if fixes:
                            for i in map(fixup, r):
                                charmap[i] = 1
                                if i in fixes:
                                    for k in fixes[i]:
                                        charmap[k] = 1
                        else:
                            for i in map(fixup, r):
                                charmap[i] = 1
                        if not hascased:
                            hascased = any(map(iscased, r))
                    else:
                        for i in r:
                            charmap[i] = 1
                elif op is NEGATE:
                    out.append((op, av))
                else:
                    tail.append((op, av))
            except IndexError:
                if len(charmap) == 256:
                    # character set contains non-UCS1 character codes
                    charmap += b'\0' * 0xff00
                    continue
                # Character set contains non-BMP character codes.
                # For range, all BMP characters in the range are already
                # proceeded.
                if fixup: # IGNORECASE and not LOCALE
                    # For now, IN_UNI_IGNORE+LITERAL and
                    # IN_UNI_IGNORE+RANGE_UNI_IGNORE work for all non-BMP
                    # characters, because two characters (at least one of
                    # which is not in the BMP) match case-insensitively
                    # if and only if:
                    # 1) c1.lower() == c2.lower()
                    # 2) c1.lower() == c2 or c1.lower().upper() == c2
                    # Also, both c.lower() and c.lower().upper() are single
                    # characters for every non-BMP character.
                    if op is RANGE:
                        if fixes: # not ASCII
                            op = RANGE_UNI_IGNORE
                        hascased = True
                    else:
                        assert op is LITERAL
                        if not hascased and iscased(av):
                            hascased = True
                tail.append((op, av))
            break

    # compress character map
    runs = []
    q = 0
    while True:
        p = charmap.find(1, q)
        if p < 0:
            break
        if len(runs) >= 2:
            runs = None
            break
        q = charmap.find(0, p)
        if q < 0:
            runs.append((p, len(charmap)))
            break
        runs.append((p, q))
    if runs is not None:
        # use literal/range
        for p, q in runs:
            if q - p == 1:
                out.append((LITERAL, p))
            else:
                out.append((RANGE, (p, q - 1)))
        out += tail
        # if the case was changed or new representation is more compact
        if hascased or len(out) < len(charset):
            return out, hascased
        # else original character set is good enough
        return charset, hascased

    # use bitmap
    if len(charmap) == 256:
        data = _mk_bitmap(charmap)
        out.append((CHARSET, data))
        out += tail
        return out, hascased

    # To represent a big charset, first a bitmap of all characters in the
    # set is constructed. Then, this bitmap is sliced into chunks of 256
    # characters, duplicate chunks are eliminated, and each chunk is
    # given a number. In the compiled expression, the charset is
    # represented by a 32-bit word sequence, consisting of one word for
    # the number of different chunks, a sequence of 256 bytes (64 words)
    # of chunk numbers indexed by their original chunk position, and a
    # sequence of 256-bit chunks (8 words each).

    # Compression is normally good: in a typical charset, large ranges of
    # Unicode will be either completely excluded (e.g. if only cyrillic
    # letters are to be matched), or completely included (e.g. if large
    # subranges of Kanji match). These ranges will be represented by
    # chunks of all one-bits or all zero-bits.

    # Matching can be also done efficiently: the more significant byte of
    # the Unicode character is an index into the chunk number, and the
    # less significant byte is a bit index in the chunk (just like the
    # CHARSET matching).

    charmap = bytes(charmap) # should be hashable
    comps = {}
    mapping = bytearray(256)
    block = 0
    data = bytearray()
    for i in range(0, 65536, 256):
        chunk = charmap[i: i + 256]
        if chunk in comps:
            mapping[i // 256] = comps[chunk]
        else:
            mapping[i // 256] = comps[chunk] = block
            block += 1
            data += chunk
    data = _mk_bitmap(data)
    data[0:0] = [block] + _bytes_to_codes(mapping)
    out.append((BIGCHARSET, data))
    out += tail
    return out, hascased

_CODEBITS = _sre.CODESIZE * 8
MAXCODE = (1 << _CODEBITS) - 1
_BITS_TRANS = b'0' + b'1' * 255
def _mk_bitmap(bits, _CODEBITS=_CODEBITS, _int=int):
    s = bits.translate(_BITS_TRANS)[::-1]
    return [_int(s[i - _CODEBITS: i], 2)
            for i in range(len(s), 0, -_CODEBITS)]

def _bytes_to_codes(b):
    # Convert block indices to word array
    a = memoryview(b).cast('I')
    assert a.itemsize == _sre.CODESIZE
    assert len(a) * a.itemsize == len(b)
    return a.tolist()

def _simple(p):
    # check if this subpattern is a "simple" operator
    if len(p) != 1:
        return False
    op, av = p[0]
    if op is SUBPATTERN:
        return av[0] is None and _simple(av[-1])
    return op in _UNIT_CODES

def _generate_overlap_table(prefix):
    """
    Generate an overlap table for the following prefix.
    An overlap table is a table of the same size as the prefix which
    informs about the potential self-overlap for each index in the prefix:
    - if overlap[i] == 0, prefix[i:] can't overlap prefix[0:...]
    - if overlap[i] == k with 0 < k <= i, prefix[i-k+1:i+1] overlaps with
      prefix[0:k]
    """
    table = [0] * len(prefix)
    for i in range(1, len(prefix)):
        idx = table[i - 1]
        while prefix[i] != prefix[idx]:
            if idx == 0:
                table[i] = 0
                break
            idx = table[idx - 1]
        else:
            table[i] = idx + 1
    return table

def _get_iscased(flags):
    if not flags & SRE_FLAG_IGNORECASE:
        return None
    elif flags & SRE_FLAG_UNICODE:
        return _sre.unicode_iscased
    else:
        return _sre.ascii_iscased

def _get_literal_prefix(pattern, flags):
    # look for literal prefix
    prefix = []
    prefixappend = prefix.append
    prefix_skip = None
    iscased = _get_iscased(flags)
    for op, av in pattern.data:
        if op is LITERAL:
            if iscased and iscased(av):
                break
            prefixappend(av)
        elif op is SUBPATTERN:
            group, add_flags, del_flags, p = av
            flags1 = _combine_flags(flags, add_flags, del_flags)
            if flags1 & SRE_FLAG_IGNORECASE and flags1 & SRE_FLAG_LOCALE:
                break
            prefix1, prefix_skip1, got_all = _get_literal_prefix(p, flags1)
            if prefix_skip is None:
                if group is not None:
                    prefix_skip = len(prefix)
                elif prefix_skip1 is not None:
                    prefix_skip = len(prefix) + prefix_skip1
            prefix.extend(prefix1)
            if not got_all:
                break
        else:
            break
    else:
        return prefix, prefix_skip, True
    return prefix, prefix_skip, False

def _get_charset_prefix(pattern, flags):
    while True:
        if not pattern.data:
            return None
        op, av = pattern.data[0]
        if op is not SUBPATTERN:
            break
        group, add_flags, del_flags, pattern = av
        flags = _combine_flags(flags, add_flags, del_flags)
        if flags & SRE_FLAG_IGNORECASE and flags & SRE_FLAG_LOCALE:
            return None

    iscased = _get_iscased(flags)
    if op is LITERAL:
        if iscased and iscased(av):
            return None
        return [(op, av)]
    elif op is BRANCH:
        charset = []
        charsetappend = charset.append
        for p in av[1]:
            if not p:
                return None
            op, av = p[0]
            if op is LITERAL and not (iscased and iscased(av)):
                charsetappend((op, av))
            else:
                return None
        return charset
    elif op is IN:
        charset = av
        if iscased:
            for op, av in charset:
                if op is LITERAL:
                    if iscased(av):
                        return None
                elif op is RANGE:
                    if av[1] > 0xffff:
                        return None
                    if any(map(iscased, range(av[0], av[1]+1))):
                        return None
        return charset
    return None

def _compile_info(code, pattern, flags):
    # internal: compile an info block.  in the current version,
    # this contains min/max pattern width, and an optional literal
    # prefix or a character map
    lo, hi = pattern.getwidth()
    if hi > MAXCODE:
        hi = MAXCODE
    if lo == 0:
        code.extend([INFO, 4, 0, lo, hi])
        return
    # look for a literal prefix
    prefix = []
    prefix_skip = 0
    charset = [] # not used
    if not (flags & SRE_FLAG_IGNORECASE and flags & SRE_FLAG_LOCALE):
        # look for literal prefix
        prefix, prefix_skip, got_all = _get_literal_prefix(pattern, flags)
        # if no prefix, look for charset prefix
        if not prefix:
            charset = _get_charset_prefix(pattern, flags)
##     if prefix:
##         print("*** PREFIX", prefix, prefix_skip)
##     if charset:
##         print("*** CHARSET", charset)
    # add an info block
    emit = code.append
    emit(INFO)
    skip = len(code); emit(0)
    # literal flag
    mask = 0
    if prefix:
        mask = SRE_INFO_PREFIX
        if prefix_skip is None and got_all:
            mask = mask | SRE_INFO_LITERAL
    elif charset:
        mask = mask | SRE_INFO_CHARSET
    emit(mask)
    # pattern length
    if lo < MAXCODE:
        emit(lo)
    else:
        emit(MAXCODE)
        prefix = prefix[:MAXCODE]
    emit(hi)
    # add literal prefix
    if prefix:
        emit(len(prefix)) # length
        if prefix_skip is None:
            prefix_skip =  len(prefix)
        emit(prefix_skip) # skip
        code.extend(prefix)
        # generate overlap table
        code.extend(_generate_overlap_table(prefix))
    elif charset:
        charset, hascased = _optimize_charset(charset)
        assert not hascased
        _compile_charset(charset, flags, code)
    code[skip] = len(code) - skip

def isstring(obj):
    return isinstance(obj, (str, bytes))

def _code(p, flags):

    flags = p.state.flags | flags
    code = []

    # compile info block
    _compile_info(code, p, flags)

    # compile the pattern
    _compile(code, p.data, flags)

    code.append(SUCCESS)

    return code

def _hex_code(code):
    return '[%s]' % ', '.join('%#0*x' % (_sre.CODESIZE*2+2, x) for x in code)

def dis(code):
    import sys

    labels = set()
    level = 0
    offset_width = len(str(len(code) - 1))

    def dis_(start, end):
        def print_(*args, to=None):
            if to is not None:
                labels.add(to)
                args += ('(to %d)' % (to,),)
            print('%*d%s ' % (offset_width, start, ':' if start in labels else '.'),
                  end='  '*(level-1))
            print(*args)

        def print_2(*args):
            print(end=' '*(offset_width + 2*level))
            print(*args)

        nonlocal level
        level += 1
        i = start
        while i < end:
            start = i
            op = code[i]
            i += 1
            op = OPCODES[op]
            if op in (SUCCESS, FAILURE, ANY, ANY_ALL,
                      MAX_UNTIL, MIN_UNTIL, NEGATE):
                print_(op)
            elif op in (LITERAL, NOT_LITERAL,
                        LITERAL_IGNORE, NOT_LITERAL_IGNORE,
                        LITERAL_UNI_IGNORE, NOT_LITERAL_UNI_IGNORE,
                        LITERAL_LOC_IGNORE, NOT_LITERAL_LOC_IGNORE):
                arg = code[i]
                i += 1
                print_(op, '%#02x (%r)' % (arg, chr(arg)))
            elif op is AT:
                arg = code[i]
                i += 1
                arg = str(ATCODES[arg])
                assert arg[:3] == 'AT_'
                print_(op, arg[3:])
            elif op is CATEGORY:
                arg = code[i]
                i += 1
                arg = str(CHCODES[arg])
                assert arg[:9] == 'CATEGORY_'
                print_(op, arg[9:])
            elif op in (IN, IN_IGNORE, IN_UNI_IGNORE, IN_LOC_IGNORE):
                skip = code[i]
                print_(op, skip, to=i+skip)
                dis_(i+1, i+skip)
                i += skip
            elif op in (RANGE, RANGE_UNI_IGNORE):
                lo, hi = code[i: i+2]
                i += 2
                print_(op, '%#02x %#02x (%r-%r)' % (lo, hi, chr(lo), chr(hi)))
            elif op is CHARSET:
                print_(op, _hex_code(code[i: i + 256//_CODEBITS]))
                i += 256//_CODEBITS
            elif op is BIGCHARSET:
                arg = code[i]
                i += 1
                mapping = list(b''.join(x.to_bytes(_sre.CODESIZE, sys.byteorder)
                                        for x in code[i: i + 256//_sre.CODESIZE]))
                print_(op, arg, mapping)
                i += 256//_sre.CODESIZE
                level += 1
                for j in range(arg):
                    print_2(_hex_code(code[i: i + 256//_CODEBITS]))
                    i += 256//_CODEBITS
                level -= 1
            elif op in (MARK, GROUPREF, GROUPREF_IGNORE, GROUPREF_UNI_IGNORE,
                        GROUPREF_LOC_IGNORE):
                arg = code[i]
                i += 1
                print_(op, arg)
            elif op is JUMP:
                skip = code[i]
                print_(op, skip, to=i+skip)
                i += 1
            elif op is BRANCH:
                skip = code[i]
                print_(op, skip, to=i+skip)
                while skip:
                    dis_(i+1, i+skip)
                    i += skip
                    start = i
                    skip = code[i]
                    if skip:
                        print_('branch', skip, to=i+skip)
                    else:
                        print_(FAILURE)
                i += 1
            elif op in (REPEAT, REPEAT_ONE, MIN_REPEAT_ONE,
                        POSSESSIVE_REPEAT, POSSESSIVE_REPEAT_ONE):
                skip, min, max = code[i: i+3]
                if max == MAXREPEAT:
                    max = 'MAXREPEAT'
                print_(op, skip, min, max, to=i+skip)
                dis_(i+3, i+skip)
                i += skip
            elif op is GROUPREF_EXISTS:
                arg, skip = code[i: i+2]
                print_(op, arg, skip, to=i+skip)
                i += 2
            elif op in (ASSERT, ASSERT_NOT):
                skip, arg = code[i: i+2]
                print_(op, skip, arg, to=i+skip)
                dis_(i+2, i+skip)
                i += skip
            elif op is ATOMIC_GROUP:
                skip = code[i]
                print_(op, skip, to=i+skip)
                dis_(i+1, i+skip)
                i += skip
            elif op is INFO:
                skip, flags, min, max = code[i: i+4]
                if max == MAXREPEAT:
                    max = 'MAXREPEAT'
                print_(op, skip, bin(flags), min, max, to=i+skip)
                start = i+4
                if flags & SRE_INFO_PREFIX:
                    prefix_len, prefix_skip = code[i+4: i+6]
                    print_2('  prefix_skip', prefix_skip)
                    start = i + 6
                    prefix = code[start: start+prefix_len]
                    print_2('  prefix',
                            '[%s]' % ', '.join('%#02x' % x for x in prefix),
                            '(%r)' % ''.join(map(chr, prefix)))
                    start += prefix_len
                    print_2('  overlap', code[start: start+prefix_len])
                    start += prefix_len
                if flags & SRE_INFO_CHARSET:
                    level += 1
                    print_2('in')
                    dis_(start, i+skip)
                    level -= 1
                i += skip
            else:
                raise ValueError(op)

        level -= 1

    dis_(0, len(code))


def compile(p, flags=0):
    # internal: convert pattern list to internal format

    if isstring(p):
        pattern = p
        p = _parser.parse(p, flags)
    else:
        pattern = None

    code = _code(p, flags)

    if flags & SRE_FLAG_DEBUG:
        print()
        dis(code)

    # map in either direction
    groupindex = p.state.groupdict
    indexgroup = [None] * p.state.groups
    for k, i in groupindex.items():
        indexgroup[i] = k

    return _sre.compile(
        pattern, flags | p.state.flags, code,
        p.state.groups-1,
        groupindex, tuple(indexgroup)
        )
```
