## Supplementary software v0.2.1 for "Virtual control arms for paediatric myopia trials: external validation of axial-elongation models": _constants.py

```
#
# Secret Labs' Regular Expression Engine
#
# various symbols used by the regular expression engine.
# run this script to update the _sre include files!
#
# Copyright (c) 1998-2001 by Secret Labs AB.  All rights reserved.
#
# See the __init__.py file for information on usage and redistribution.
#

"""Internal support module for sre"""

# update when constants are added or removed

MAGIC = 20230612

from _sre import MAXREPEAT, MAXGROUPS

# SRE standard exception (access as sre.error)
# should this really be here?

class PatternError(Exception):
    """Exception raised for invalid regular expressions.

    Attributes:

        msg: The unformatted error message
        pattern: The regular expression pattern
        pos: The index in the pattern where compilation failed (may be None)
        lineno: The line corresponding to pos (may be None)
        colno: The column corresponding to pos (may be None)
    """

    __module__ = 're'

    def __init__(self, msg, pattern=None, pos=None):
        self.msg = msg
        self.pattern = pattern
        self.pos = pos
        if pattern is not None and pos is not None:
            msg = '%s at position %d' % (msg, pos)
            if isinstance(pattern, str):
                newline = '\n'
            else:
                newline = b'\n'
            self.lineno = pattern.count(newline, 0, pos) + 1
            self.colno = pos - pattern.rfind(newline, 0, pos)
            if newline in pattern:
                msg = '%s (line %d, column %d)' % (msg, self.lineno, self.colno)
        else:
            self.lineno = self.colno = None
        super().__init__(msg)


# Backward compatibility after renaming in 3.13
error = PatternError

class _NamedIntConstant(int):
    def __new__(cls, value, name):
        self = super(_NamedIntConstant, cls).__new__(cls, value)
        self.name = name
        return self

    def __repr__(self):
        return self.name

    __reduce__ = None

MAXREPEAT = _NamedIntConstant(MAXREPEAT, 'MAXREPEAT')

def _makecodes(*names):
    items = [_NamedIntConstant(i, name) for i, name in enumerate(names)]
    globals().update({item.name: item for item in items})
    return items

# operators
OPCODES = _makecodes(
    # failure=0 success=1 (just because it looks better that way :-)
    'FAILURE', 'SUCCESS',

    'ANY', 'ANY_ALL',
    'ASSERT', 'ASSERT_NOT',
    'AT',
    'BRANCH',
    'CATEGORY',
    'CHARSET', 'BIGCHARSET',
    'GROUPREF', 'GROUPREF_EXISTS',
    'IN',
    'INFO',
    'JUMP',
    'LITERAL',
    'MARK',
    'MAX_UNTIL',
    'MIN_UNTIL',
    'NOT_LITERAL',
    'NEGATE',
    'RANGE',
    'REPEAT',
    'REPEAT_ONE',
    'SUBPATTERN',
    'MIN_REPEAT_ONE',
    'ATOMIC_GROUP',
    'POSSESSIVE_REPEAT',
    'POSSESSIVE_REPEAT_ONE',

    'GROUPREF_IGNORE',
    'IN_IGNORE',
    'LITERAL_IGNORE',
    'NOT_LITERAL_IGNORE',

    'GROUPREF_LOC_IGNORE',
    'IN_LOC_IGNORE',
    'LITERAL_LOC_IGNORE',
    'NOT_LITERAL_LOC_IGNORE',

    'GROUPREF_UNI_IGNORE',
    'IN_UNI_IGNORE',
    'LITERAL_UNI_IGNORE',
    'NOT_LITERAL_UNI_IGNORE',
    'RANGE_UNI_IGNORE',

    # The following opcodes are only occurred in the parser output,
    # but not in the compiled code.
    'MIN_REPEAT', 'MAX_REPEAT',
)
del OPCODES[-2:] # remove MIN_REPEAT and MAX_REPEAT

# positions
ATCODES = _makecodes(
    'AT_BEGINNING', 'AT_BEGINNING_LINE', 'AT_BEGINNING_STRING',
    'AT_BOUNDARY', 'AT_NON_BOUNDARY',
    'AT_END', 'AT_END_LINE', 'AT_END_STRING',

    'AT_LOC_BOUNDARY', 'AT_LOC_NON_BOUNDARY',

    'AT_UNI_BOUNDARY', 'AT_UNI_NON_BOUNDARY',
)

# categories
CHCODES = _makecodes(
    'CATEGORY_DIGIT', 'CATEGORY_NOT_DIGIT',
    'CATEGORY_SPACE', 'CATEGORY_NOT_SPACE',
    'CATEGORY_WORD', 'CATEGORY_NOT_WORD',
    'CATEGORY_LINEBREAK', 'CATEGORY_NOT_LINEBREAK',

    'CATEGORY_LOC_WORD', 'CATEGORY_LOC_NOT_WORD',

    'CATEGORY_UNI_DIGIT', 'CATEGORY_UNI_NOT_DIGIT',
    'CATEGORY_UNI_SPACE', 'CATEGORY_UNI_NOT_SPACE',
    'CATEGORY_UNI_WORD', 'CATEGORY_UNI_NOT_WORD',
    'CATEGORY_UNI_LINEBREAK', 'CATEGORY_UNI_NOT_LINEBREAK',
)


# replacement operations for "ignore case" mode
OP_IGNORE = {
    LITERAL: LITERAL_IGNORE,
    NOT_LITERAL: NOT_LITERAL_IGNORE,
}

OP_LOCALE_IGNORE = {
    LITERAL: LITERAL_LOC_IGNORE,
    NOT_LITERAL: NOT_LITERAL_LOC_IGNORE,
}

OP_UNICODE_IGNORE = {
    LITERAL: LITERAL_UNI_IGNORE,
    NOT_LITERAL: NOT_LITERAL_UNI_IGNORE,
}

AT_MULTILINE = {
    AT_BEGINNING: AT_BEGINNING_LINE,
    AT_END: AT_END_LINE
}

AT_LOCALE = {
    AT_BOUNDARY: AT_LOC_BOUNDARY,
    AT_NON_BOUNDARY: AT_LOC_NON_BOUNDARY
}

AT_UNICODE = {
    AT_BOUNDARY: AT_UNI_BOUNDARY,
    AT_NON_BOUNDARY: AT_UNI_NON_BOUNDARY
}

CH_LOCALE = {
    CATEGORY_DIGIT: CATEGORY_DIGIT,
    CATEGORY_NOT_DIGIT: CATEGORY_NOT_DIGIT,
    CATEGORY_SPACE: CATEGORY_SPACE,
    CATEGORY_NOT_SPACE: CATEGORY_NOT_SPACE,
    CATEGORY_WORD: CATEGORY_LOC_WORD,
    CATEGORY_NOT_WORD: CATEGORY_LOC_NOT_WORD,
    CATEGORY_LINEBREAK: CATEGORY_LINEBREAK,
    CATEGORY_NOT_LINEBREAK: CATEGORY_NOT_LINEBREAK
}

CH_UNICODE = {
    CATEGORY_DIGIT: CATEGORY_UNI_DIGIT,
    CATEGORY_NOT_DIGIT: CATEGORY_UNI_NOT_DIGIT,
    CATEGORY_SPACE: CATEGORY_UNI_SPACE,
    CATEGORY_NOT_SPACE: CATEGORY_UNI_NOT_SPACE,
    CATEGORY_WORD: CATEGORY_UNI_WORD,
    CATEGORY_NOT_WORD: CATEGORY_UNI_NOT_WORD,
    CATEGORY_LINEBREAK: CATEGORY_UNI_LINEBREAK,
    CATEGORY_NOT_LINEBREAK: CATEGORY_UNI_NOT_LINEBREAK
}

# flags
SRE_FLAG_IGNORECASE = 2 # case insensitive
SRE_FLAG_LOCALE = 4 # honour system locale
SRE_FLAG_MULTILINE = 8 # treat target as multiline string
SRE_FLAG_DOTALL = 16 # treat target as a single string
SRE_FLAG_UNICODE = 32 # use unicode "locale"
SRE_FLAG_VERBOSE = 64 # ignore whitespace and comments
SRE_FLAG_DEBUG = 128 # debugging
SRE_FLAG_ASCII = 256 # use ascii "locale"

# flags for INFO primitive
SRE_INFO_PREFIX = 1 # has prefix
SRE_INFO_LITERAL = 2 # entire pattern is literal (given by prefix)
SRE_INFO_CHARSET = 4 # pattern starts with character from given set
```
