## Supplementary software v0.2.1 for "Virtual control arms for paediatric myopia trials: external validation of axial-elongation models": _parser.py

```
#
# Secret Labs' Regular Expression Engine
#
# convert re-style regular expression to sre pattern
#
# Copyright (c) 1998-2001 by Secret Labs AB.  All rights reserved.
#
# See the __init__.py file for information on usage and redistribution.
#

"""Internal support module for sre"""

# XXX: show string offset and offending character for all errors

from ._constants import *

SPECIAL_CHARS = ".\\[{()*+?^$|"
REPEAT_CHARS = "*+?{"

DIGITS = frozenset("0123456789")

OCTDIGITS = frozenset("01234567")
HEXDIGITS = frozenset("0123456789abcdefABCDEF")
ASCIILETTERS = frozenset("abcdefghijklmnopqrstuvwxyzABCDEFGHIJKLMNOPQRSTUVWXYZ")

WHITESPACE = frozenset(" \t\n\r\v\f")

_REPEATCODES = frozenset({MIN_REPEAT, MAX_REPEAT, POSSESSIVE_REPEAT})
_UNITCODES = frozenset({ANY, RANGE, IN, LITERAL, NOT_LITERAL, CATEGORY})

ESCAPES = {
    r"\a": (LITERAL, ord("\a")),
    r"\b": (LITERAL, ord("\b")),
    r"\f": (LITERAL, ord("\f")),
    r"\n": (LITERAL, ord("\n")),
    r"\r": (LITERAL, ord("\r")),
    r"\t": (LITERAL, ord("\t")),
    r"\v": (LITERAL, ord("\v")),
    r"\\": (LITERAL, ord("\\"))
}

CATEGORIES = {
    r"\A": (AT, AT_BEGINNING_STRING), # start of string
    r"\b": (AT, AT_BOUNDARY),
    r"\B": (AT, AT_NON_BOUNDARY),
    r"\d": (IN, [(CATEGORY, CATEGORY_DIGIT)]),
    r"\D": (IN, [(CATEGORY, CATEGORY_NOT_DIGIT)]),
    r"\s": (IN, [(CATEGORY, CATEGORY_SPACE)]),
    r"\S": (IN, [(CATEGORY, CATEGORY_NOT_SPACE)]),
    r"\w": (IN, [(CATEGORY, CATEGORY_WORD)]),
    r"\W": (IN, [(CATEGORY, CATEGORY_NOT_WORD)]),
    r"\Z": (AT, AT_END_STRING), # end of string
}

FLAGS = {
    # standard flags
    "i": SRE_FLAG_IGNORECASE,
    "L": SRE_FLAG_LOCALE,
    "m": SRE_FLAG_MULTILINE,
    "s": SRE_FLAG_DOTALL,
    "x": SRE_FLAG_VERBOSE,
    # extensions
    "a": SRE_FLAG_ASCII,
    "u": SRE_FLAG_UNICODE,
}

TYPE_FLAGS = SRE_FLAG_ASCII | SRE_FLAG_LOCALE | SRE_FLAG_UNICODE
GLOBAL_FLAGS = SRE_FLAG_DEBUG

# Maximal value returned by SubPattern.getwidth().
# Must be larger than MAXREPEAT, MAXCODE and sys.maxsize.
MAXWIDTH = 1 << 64

class State:
    # keeps track of state for parsing
    def __init__(self):
        self.flags = 0
        self.groupdict = {}
        self.groupwidths = [None]  # group 0
        self.lookbehindgroups = None
        self.grouprefpos = {}
    @property
    def groups(self):
        return len(self.groupwidths)
    def opengroup(self, name=None):
        gid = self.groups
        self.groupwidths.append(None)
        if self.groups > MAXGROUPS:
            raise error("too many groups")
        if name is not None:
            ogid = self.groupdict.get(name, None)
            if ogid is not None:
                raise error("redefinition of group name %r as group %d; "
                            "was group %d" % (name, gid,  ogid))
            self.groupdict[name] = gid
        return gid
    def closegroup(self, gid, p):
        self.groupwidths[gid] = p.getwidth()
    def checkgroup(self, gid):
        return gid < self.groups and self.groupwidths[gid] is not None

    def checklookbehindgroup(self, gid, source):
        if self.lookbehindgroups is not None:
            if not self.checkgroup(gid):
                raise source.error('cannot refer to an open group')
            if gid >= self.lookbehindgroups:
                raise source.error('cannot refer to group defined in the same '
                                   'lookbehind subpattern')

class SubPattern:
    # a subpattern, in intermediate form
    def __init__(self, state, data=None):
        self.state = state
        if data is None:
            data = []
        self.data = data
        self.width = None

    def dump(self, level=0):
        seqtypes = (tuple, list)
        for op, av in self.data:
            print(level*"  " + str(op), end='')
            if op is IN:
                # member sublanguage
                print()
                for op, a in av:
                    print((level+1)*"  " + str(op), a)
            elif op is BRANCH:
                print()
                for i, a in enumerate(av[1]):
                    if i:
                        print(level*"  " + "OR")
                    a.dump(level+1)
            elif op is GROUPREF_EXISTS:
                condgroup, item_yes, item_no = av
                print('', condgroup)
                item_yes.dump(level+1)
                if item_no:
                    print(level*"  " + "ELSE")
                    item_no.dump(level+1)
            elif isinstance(av, SubPattern):
                print()
                av.dump(level+1)
            elif isinstance(av, seqtypes):
                nl = False
                for a in av:
                    if isinstance(a, SubPattern):
                        if not nl:
                            print()
                        a.dump(level+1)
                        nl = True
                    else:
                        if not nl:
                            print(' ', end='')
                        print(a, end='')
                        nl = False
                if not nl:
                    print()
            else:
                print('', av)
    def __repr__(self):
        return repr(self.data)
    def __len__(self):
        return len(self.data)
    def __delitem__(self, index):
        del self.data[index]
    def __getitem__(self, index):
        if isinstance(index, slice):
            return SubPattern(self.state, self.data[index])
        return self.data[index]
    def __setitem__(self, index, code):
        self.data[index] = code
    def insert(self, index, code):
        self.data.insert(index, code)
    def append(self, code):
        self.data.append(code)
    def getwidth(self):
        # determine the width (min, max) for this subpattern
        if self.width is not None:
            return self.width
        lo = hi = 0
        for op, av in self.data:
            if op is BRANCH:
                i = MAXWIDTH
                j = 0
                for av in av[1]:
                    l, h = av.getwidth()
                    i = min(i, l)
                    j = max(j, h)
                lo = lo + i
                hi = hi + j
            elif op is ATOMIC_GROUP:
                i, j = av.getwidth()
                lo = lo + i
                hi = hi + j
            elif op is SUBPATTERN:
                i, j = av[-1].getwidth()
                lo = lo + i
                hi = hi + j
            elif op in _REPEATCODES:
                i, j = av[2].getwidth()
                lo = lo + i * av[0]
                if av[1] == MAXREPEAT and j:
                    hi = MAXWIDTH
                else:
                    hi = hi + j * av[1]
            elif op in _UNITCODES:
                lo = lo + 1
                hi = hi + 1
            elif op is GROUPREF:
                i, j = self.state.groupwidths[av]
                lo = lo + i
                hi = hi + j
            elif op is GROUPREF_EXISTS:
                i, j = av[1].getwidth()
                if av[2] is not None:
                    l, h = av[2].getwidth()
                    i = min(i, l)
                    j = max(j, h)
                else:
                    i = 0
                lo = lo + i
                hi = hi + j
            elif op is SUCCESS:
                break
        self.width = min(lo, MAXWIDTH), min(hi, MAXWIDTH)
        return self.width

class Tokenizer:
    def __init__(self, string):
        self.istext = isinstance(string, str)
        self.string = string
        if not self.istext:
            string = str(string, 'latin1')
        self.decoded_string = string
        self.index = 0
        self.next = None
        self.__next()
    def __next(self):
        index = self.index
        try:
            char = self.decoded_string[index]
        except IndexError:
            self.next = None
            return
        if char == "\\":
            index += 1
            try:
                char += self.decoded_string[index]
            except IndexError:
                raise error("bad escape (end of pattern)",
                            self.string, len(self.string) - 1) from None
        self.index = index + 1
        self.next = char
    def match(self, char):
        if char == self.next:
            self.__next()
            return True
        return False
    def get(self):
        this = self.next
        self.__next()
        return this
    def getwhile(self, n, charset):
        result = ''
        for _ in range(n):
            c = self.next
            if c not in charset:
                break
            result += c
            self.__next()
        return result
    def getuntil(self, terminator, name):
        result = ''
        while True:
            c = self.next
            self.__next()
            if c is None:
                if not result:
                    raise self.error("missing " + name)
                raise self.error("missing %s, unterminated name" % terminator,
                                 len(result))
            if c == terminator:
                if not result:
                    raise self.error("missing " + name, 1)
                break
            result += c
        return result
    @property
    def pos(self):
        return self.index - len(self.next or '')
    def tell(self):
        return self.index - len(self.next or '')
    def seek(self, index):
        self.index = index
        self.__next()

    def error(self, msg, offset=0):
        if not self.istext:
            msg = msg.encode('ascii', 'backslashreplace').decode('ascii')
        return error(msg, self.string, self.tell() - offset)

    def checkgroupname(self, name, offset):
        if not (self.istext or name.isascii()):
            msg = "bad character in group name %a" % name
            raise self.error(msg, len(name) + offset)
        if not name.isidentifier():
            msg = "bad character in group name %r" % name
            raise self.error(msg, len(name) + offset)

def _class_escape(source, escape):
    # handle escape code inside character class
    code = ESCAPES.get(escape)
    if code:
        return code
    code = CATEGORIES.get(escape)
    if code and code[0] is IN:
        return code
    try:
        c = escape[1:2]
        if c == "x":
            # hexadecimal escape (exactly two digits)
            escape += source.getwhile(2, HEXDIGITS)
            if len(escape) != 4:
                raise source.error("incomplete escape %s" % escape, len(escape))
            return LITERAL, int(escape[2:], 16)
        elif c == "u" and source.istext:
            # unicode escape (exactly four digits)
            escape += source.getwhile(4, HEXDIGITS)
            if len(escape) != 6:
                raise source.error("incomplete escape %s" % escape, len(escape))
            return LITERAL, int(escape[2:], 16)
        elif c == "U" and source.istext:
            # unicode escape (exactly eight digits)
            escape += source.getwhile(8, HEXDIGITS)
            if len(escape) != 10:
                raise source.error("incomplete escape %s" % escape, len(escape))
            c = int(escape[2:], 16)
            chr(c) # raise ValueError for invalid code
            return LITERAL, c
        elif c == "N" and source.istext:
            import unicodedata
            # named unicode escape e.g. \N{EM DASH}
            if not source.match('{'):
                raise source.error("missing {")
            charname = source.getuntil('}', 'character name')
            try:
                c = ord(unicodedata.lookup(charname))
            except (KeyError, TypeError):
                raise source.error("undefined character name %r" % charname,
                                   len(charname) + len(r'\N{}')) from None
            return LITERAL, c
        elif c in OCTDIGITS:
            # octal escape (up to three digits)
            escape += source.getwhile(2, OCTDIGITS)
            c = int(escape[1:], 8)
            if c > 0o377:
                raise source.error('octal escape value %s outside of '
                                   'range 0-0o377' % escape, len(escape))
            return LITERAL, c
        elif c in DIGITS:
            raise ValueError
        if len(escape) == 2:
            if c in ASCIILETTERS:
                raise source.error('bad escape %s' % escape, len(escape))
            return LITERAL, ord(escape[1])
    except ValueError:
        pass
    raise source.error("bad escape %s" % escape, len(escape))

def _escape(source, escape, state):
    # handle escape code in expression
    code = CATEGORIES.get(escape)
    if code:
        return code
    code = ESCAPES.get(escape)
    if code:
        return code
    try:
        c = escape[1:2]
        if c == "x":
            # hexadecimal escape
            escape += source.getwhile(2, HEXDIGITS)
            if len(escape) != 4:
                raise source.error("incomplete escape %s" % escape, len(escape))
            return LITERAL, int(escape[2:], 16)
        elif c == "u" and source.istext:
            # unicode escape (exactly four digits)
            escape += source.getwhile(4, HEXDIGITS)
            if len(escape) != 6:
                raise source.error("incomplete escape %s" % escape, len(escape))
            return LITERAL, int(escape[2:], 16)
        elif c == "U" and source.istext:
            # unicode escape (exactly eight digits)
            escape += source.getwhile(8, HEXDIGITS)
            if len(escape) != 10:
                raise source.error("incomplete escape %s" % escape, len(escape))
            c = int(escape[2:], 16)
            chr(c) # raise ValueError for invalid code
            return LITERAL, c
        elif c == "N" and source.istext:
            import unicodedata
            # named unicode escape e.g. \N{EM DASH}
            if not source.match('{'):
                raise source.error("missing {")
            charname = source.getuntil('}', 'character name')
            try:
                c = ord(unicodedata.lookup(charname))
            except (KeyError, TypeError):
                raise source.error("undefined character name %r" % charname,
                                   len(charname) + len(r'\N{}')) from None
            return LITERAL, c
        elif c == "0":
            # octal escape
            escape += source.getwhile(2, OCTDIGITS)
            return LITERAL, int(escape[1:], 8)
        elif c in DIGITS:
            # octal escape *or* decimal group reference (sigh)
            if source.next in DIGITS:
                escape += source.get()
                if (escape[1] in OCTDIGITS and escape[2] in OCTDIGITS and
                    source.next in OCTDIGITS):
                    # got three octal digits; this is an octal escape
                    escape += source.get()
                    c = int(escape[1:], 8)
                    if c > 0o377:
                        raise source.error('octal escape value %s outside of '
                                           'range 0-0o377' % escape,
                                           len(escape))
                    return LITERAL, c
            # not an octal escape, so this is a group reference
            group = int(escape[1:])
            if group < state.groups:
                if not state.checkgroup(group):
                    raise source.error("cannot refer to an open group",
                                       len(escape))
                state.checklookbehindgroup(group, source)
                return GROUPREF, group
            raise source.error("invalid group reference %d" % group, len(escape) - 1)
        if len(escape) == 2:
            if c in ASCIILETTERS:
                raise source.error("bad escape %s" % escape, len(escape))
            return LITERAL, ord(escape[1])
    except ValueError:
        pass
    raise source.error("bad escape %s" % escape, len(escape))

def _uniq(items):
    return list(dict.fromkeys(items))

def _parse_sub(source, state, verbose, nested):
    # parse an alternation: a|b|c

    items = []
    itemsappend = items.append
    sourcematch = source.match
    start = source.tell()
    while True:
        itemsappend(_parse(source, state, verbose, nested + 1,
                           not nested and not items))
        if not sourcematch("|"):
            break
        if not nested:
            verbose = state.flags & SRE_FLAG_VERBOSE

    if len(items) == 1:
        return items[0]

    subpattern = SubPattern(state)

    # check if all items share a common prefix
    while True:
        prefix = None
        for item in items:
            if not item:
                break
            if prefix is None:
                prefix = item[0]
            elif item[0] != prefix:
                break
        else:
            # all subitems start with a common "prefix".
            # move it out of the branch
            for item in items:
                del item[0]
            subpattern.append(prefix)
            continue # check next one
        break

    # check if the branch can be replaced by a character set
    set = []
    for item in items:
        if len(item) != 1:
            break
        op, av = item[0]
        if op is LITERAL:
            set.append((op, av))
        elif op is IN and av[0][0] is not NEGATE:
            set.extend(av)
        else:
            break
    else:
        # we can store this as a character set instead of a
        # branch (the compiler may optimize this even more)
        subpattern.append((IN, _uniq(set)))
        return subpattern

    subpattern.append((BRANCH, (None, items)))
    return subpattern

def _parse(source, state, verbose, nested, first=False):
    # parse a simple pattern
    subpattern = SubPattern(state)

    # precompute constants into local variables
    subpatternappend = subpattern.append
    sourceget = source.get
    sourcematch = source.match
    _len = len
    _ord = ord

    while True:

        this = source.next
        if this is None:
            break # end of pattern
        if this in "|)":
            break # end of subpattern
        sourceget()

        if verbose:
            # skip whitespace and comments
            if this in WHITESPACE:
                continue
            if this == "#":
                while True:
                    this = sourceget()
                    if this is None or this == "\n":
                        break
                continue

        if this[0] == "\\":
            code = _escape(source, this, state)
            subpatternappend(code)

        elif this not in SPECIAL_CHARS:
            subpatternappend((LITERAL, _ord(this)))

        elif this == "[":
            here = source.tell() - 1
            # character set
            set = []
            setappend = set.append
##          if sourcematch(":"):
##              pass # handle character classes
            if source.next == '[':
                import warnings
                warnings.warn(
                    'Possible nested set at position %d' % source.tell(),
                    FutureWarning, stacklevel=nested + 6
                )
            negate = sourcematch("^")
            # check remaining characters
            while True:
                this = sourceget()
                if this is None:
                    raise source.error("unterminated character set",
                                       source.tell() - here)
                if this == "]" and set:
                    break
                elif this[0] == "\\":
                    code1 = _class_escape(source, this)
                else:
                    if set and this in '-&~|' and source.next == this:
                        import warnings
                        warnings.warn(
                            'Possible set %s at position %d' % (
                                'difference' if this == '-' else
                                'intersection' if this == '&' else
                                'symmetric difference' if this == '~' else
                                'union',
                                source.tell() - 1),
                            FutureWarning, stacklevel=nested + 6
                        )
                    code1 = LITERAL, _ord(this)
                if sourcematch("-"):
                    # potential range
                    that = sourceget()
                    if that is None:
                        raise source.error("unterminated character set",
                                           source.tell() - here)
                    if that == "]":
                        if code1[0] is IN:
                            code1 = code1[1][0]
                        setappend(code1)
                        setappend((LITERAL, _ord("-")))
                        break
                    if that[0] == "\\":
                        code2 = _class_escape(source, that)
                    else:
                        if that == '-':
                            import warnings
                            warnings.warn(
                                'Possible set difference at position %d' % (
                                    source.tell() - 2),
                                FutureWarning, stacklevel=nested + 6
                            )
                        code2 = LITERAL, _ord(that)
                    if code1[0] != LITERAL or code2[0] != LITERAL:
                        msg = "bad character range %s-%s" % (this, that)
                        raise source.error(msg, len(this) + 1 + len(that))
                    lo = code1[1]
                    hi = code2[1]
                    if hi < lo:
                        msg = "bad character range %s-%s" % (this, that)
                        raise source.error(msg, len(this) + 1 + len(that))
                    setappend((RANGE, (lo, hi)))
                else:
                    if code1[0] is IN:
                        code1 = code1[1][0]
                    setappend(code1)

            set = _uniq(set)
            # XXX: <fl> should move set optimization to compiler!
            if _len(set) == 1 and set[0][0] is LITERAL:
                # optimization
                if negate:
                    subpatternappend((NOT_LITERAL, set[0][1]))
                else:
                    subpatternappend(set[0])
            else:
                if negate:
                    set.insert(0, (NEGATE, None))
                # charmap optimization can't be added here because
                # global flags still are not known
                subpatternappend((IN, set))

        elif this in REPEAT_CHARS:
            # repeat previous item
            here = source.tell()
            if this == "?":
                min, max = 0, 1
            elif this == "*":
                min, max = 0, MAXREPEAT

            elif this == "+":
                min, max = 1, MAXREPEAT
            elif this == "{":
                if source.next == "}":
                    subpatternappend((LITERAL, _ord(this)))
                    continue

                min, max = 0, MAXREPEAT
                lo = hi = ""
                while source.next in DIGITS:
                    lo += sourceget()
                if sourcematch(","):
                    while source.next in DIGITS:
                        hi += sourceget()
                else:
                    hi = lo
                if not sourcematch("}"):
                    subpatternappend((LITERAL, _ord(this)))
                    source.seek(here)
                    continue

                if lo:
                    min = int(lo)
                    if min >= MAXREPEAT:
                        raise OverflowError("the repetition number is too large")
                if hi:
                    max = int(hi)
                    if max >= MAXREPEAT:
                        raise OverflowError("the repetition number is too large")
                    if max < min:
                        raise source.error("min repeat greater than max repeat",
                                           source.tell() - here)
            else:
                raise AssertionError("unsupported quantifier %r" % (char,))
            # figure out which item to repeat
            if subpattern:
                item = subpattern[-1:]
            else:
                item = None
            if not item or item[0][0] is AT:
                raise source.error("nothing to repeat",
                                   source.tell() - here + len(this))
            if item[0][0] in _REPEATCODES:
                raise source.error("multiple repeat",
                                   source.tell() - here + len(this))
            if item[0][0] is SUBPATTERN:
                group, add_flags, del_flags, p = item[0][1]
                if group is None and not add_flags and not del_flags:
                    item = p
            if sourcematch("?"):
                # Non-Greedy Match
                subpattern[-1] = (MIN_REPEAT, (min, max, item))
            elif sourcematch("+"):
                # Possessive Match (Always Greedy)
                subpattern[-1] = (POSSESSIVE_REPEAT, (min, max, item))
            else:
                # Greedy Match
                subpattern[-1] = (MAX_REPEAT, (min, max, item))

        elif this == ".":
            subpatternappend((ANY, None))

        elif this == "(":
            start = source.tell() - 1
            capture = True
            atomic = False
            name = None
            add_flags = 0
            del_flags = 0
            if sourcematch("?"):
                # options
                char = sourceget()
                if char is None:
                    raise source.error("unexpected end of pattern")
                if char == "P":
                    # python extensions
                    if sourcematch("<"):
                        # named group: skip forward to end of name
                        name = source.getuntil(">", "group name")
                        source.checkgroupname(name, 1)
                    elif sourcematch("="):
                        # named backreference
                        name = source.getuntil(")", "group name")
                        source.checkgroupname(name, 1)
                        gid = state.groupdict.get(name)
                        if gid is None:
                            msg = "unknown group name %r" % name
                            raise source.error(msg, len(name) + 1)
                        if not state.checkgroup(gid):
                            raise source.error("cannot refer to an open group",
                                               len(name) + 1)
                        state.checklookbehindgroup(gid, source)
                        subpatternappend((GROUPREF, gid))
                        continue

                    else:
                        char = sourceget()
                        if char is None:
                            raise source.error("unexpected end of pattern")
                        raise source.error("unknown extension ?P" + char,
                                           len(char) + 2)
                elif char == ":":
                    # non-capturing group
                    capture = False
                elif char == "#":
                    # comment
                    while True:
                        if source.next is None:
                            raise source.error("missing ), unterminated comment",
                                               source.tell() - start)
                        if sourceget() == ")":
                            break
                    continue

                elif char in "=!<":
                    # lookahead assertions
                    dir = 1
                    if char == "<":
                        char = sourceget()
                        if char is None:
                            raise source.error("unexpected end of pattern")
                        if char not in "=!":
                            raise source.error("unknown extension ?<" + char,
                                               len(char) + 2)
                        dir = -1 # lookbehind
                        lookbehindgroups = state.lookbehindgroups
                        if lookbehindgroups is None:
                            state.lookbehindgroups = state.groups
                    p = _parse_sub(source, state, verbose, nested + 1)
                    if dir < 0:
                        if lookbehindgroups is None:
                            state.lookbehindgroups = None
                    if not sourcematch(")"):
                        raise source.error("missing ), unterminated subpattern",
                                           source.tell() - start)
                    if char == "=":
                        subpatternappend((ASSERT, (dir, p)))
                    elif p:
                        subpatternappend((ASSERT_NOT, (dir, p)))
                    else:
                        subpatternappend((FAILURE, ()))
                    continue

                elif char == "(":
                    # conditional backreference group
                    condname = source.getuntil(")", "group name")
                    if not (condname.isdecimal() and condname.isascii()):
                        source.checkgroupname(condname, 1)
                        condgroup = state.groupdict.get(condname)
                        if condgroup is None:
                            msg = "unknown group name %r" % condname
                            raise source.error(msg, len(condname) + 1)
                    else:
                        condgroup = int(condname)
                        if not condgroup:
                            raise source.error("bad group number",
                                               len(condname) + 1)
                        if condgroup >= MAXGROUPS:
                            msg = "invalid group reference %d" % condgroup
                            raise source.error(msg, len(condname) + 1)
                        if condgroup not in state.grouprefpos:
                            state.grouprefpos[condgroup] = (
                                source.tell() - len(condname) - 1
                            )
                        if not (condname.isdecimal() and condname.isascii()):
                            import warnings
                            warnings.warn(
                                "bad character in group name %s at position %d" %
                                (repr(condname) if source.istext else ascii(condname),
                                 source.tell() - len(condname) - 1),
                                DeprecationWarning, stacklevel=nested + 6
                            )
                    state.checklookbehindgroup(condgroup, source)
                    item_yes = _parse(source, state, verbose, nested + 1)
                    if source.match("|"):
                        item_no = _parse(source, state, verbose, nested + 1)
                        if source.next == "|":
                            raise source.error("conditional backref with more than two branches")
                    else:
                        item_no = None
                    if not source.match(")"):
                        raise source.error("missing ), unterminated subpattern",
                                           source.tell() - start)
                    subpatternappend((GROUPREF_EXISTS, (condgroup, item_yes, item_no)))
                    continue

                elif char == ">":
                    # non-capturing, atomic group
                    capture = False
                    atomic = True
                elif char in FLAGS or char == "-":
                    # flags
                    flags = _parse_flags(source, state, char)
                    if flags is None:  # global flags
                        if not first or subpattern:
                            raise source.error('global flags not at the start '
                                               'of the expression',
                                               source.tell() - start)
                        verbose = state.flags & SRE_FLAG_VERBOSE
                        continue

                    add_flags, del_flags = flags
                    capture = False
                else:
                    raise source.error("unknown extension ?" + char,
                                       len(char) + 1)

            # parse group contents
            if capture:
                try:
                    group = state.opengroup(name)
                except error as err:
                    raise source.error(err.msg, len(name) + 1) from None
            else:
                group = None
            sub_verbose = ((verbose or (add_flags & SRE_FLAG_VERBOSE)) and
                           not (del_flags & SRE_FLAG_VERBOSE))
            p = _parse_sub(source, state, sub_verbose, nested + 1)
            if not source.match(")"):
                raise source.error("missing ), unterminated subpattern",
                                   source.tell() - start)
            if group is not None:
                state.closegroup(group, p)
            if atomic:
                assert group is None
                subpatternappend((ATOMIC_GROUP, p))
            else:
                subpatternappend((SUBPATTERN, (group, add_flags, del_flags, p)))

        elif this == "^":
            subpatternappend((AT, AT_BEGINNING))

        elif this == "$":
            subpatternappend((AT, AT_END))

        else:
            raise AssertionError("unsupported special character %r" % (char,))

    # unpack non-capturing groups
    for i in range(len(subpattern))[::-1]:
        op, av = subpattern[i]
        if op is SUBPATTERN:
            group, add_flags, del_flags, p = av
            if group is None and not add_flags and not del_flags:
                subpattern[i: i+1] = p

    return subpattern

def _parse_flags(source, state, char):
    sourceget = source.get
    add_flags = 0
    del_flags = 0
    if char != "-":
        while True:
            flag = FLAGS[char]
            if source.istext:
                if char == 'L':
                    msg = "bad inline flags: cannot use 'L' flag with a str pattern"
                    raise source.error(msg)
            else:
                if char == 'u':
                    msg = "bad inline flags: cannot use 'u' flag with a bytes pattern"
                    raise source.error(msg)
            add_flags |= flag
            if (flag & TYPE_FLAGS) and (add_flags & TYPE_FLAGS) != flag:
                msg = "bad inline flags: flags 'a', 'u' and 'L' are incompatible"
                raise source.error(msg)
            char = sourceget()
            if char is None:
                raise source.error("missing -, : or )")
            if char in ")-:":
                break
            if char not in FLAGS:
                msg = "unknown flag" if char.isalpha() else "missing -, : or )"
                raise source.error(msg, len(char))
    if char == ")":
        state.flags |= add_flags
        return None
    if add_flags & GLOBAL_FLAGS:
        raise source.error("bad inline flags: cannot turn on global flag", 1)
    if char == "-":
        char = sourceget()
        if char is None:
            raise source.error("missing flag")
        if char not in FLAGS:
            msg = "unknown flag" if char.isalpha() else "missing flag"
            raise source.error(msg, len(char))
        while True:
            flag = FLAGS[char]
            if flag & TYPE_FLAGS:
                msg = "bad inline flags: cannot turn off flags 'a', 'u' and 'L'"
                raise source.error(msg)
            del_flags |= flag
            char = sourceget()
            if char is None:
                raise source.error("missing :")
            if char == ":":
                break
            if char not in FLAGS:
                msg = "unknown flag" if char.isalpha() else "missing :"
                raise source.error(msg, len(char))
    assert char == ":"
    if del_flags & GLOBAL_FLAGS:
        raise source.error("bad inline flags: cannot turn off global flag", 1)
    if add_flags & del_flags:
        raise source.error("bad inline flags: flag turned on and off", 1)
    return add_flags, del_flags

def fix_flags(src, flags):
    # Check and fix flags according to the type of pattern (str or bytes)
    if isinstance(src, str):
        if flags & SRE_FLAG_LOCALE:
            raise ValueError("cannot use LOCALE flag with a str pattern")
        if not flags & SRE_FLAG_ASCII:
            flags |= SRE_FLAG_UNICODE
        elif flags & SRE_FLAG_UNICODE:
            raise ValueError("ASCII and UNICODE flags are incompatible")
    else:
        if flags & SRE_FLAG_UNICODE:
            raise ValueError("cannot use UNICODE flag with a bytes pattern")
        if flags & SRE_FLAG_LOCALE and flags & SRE_FLAG_ASCII:
            raise ValueError("ASCII and LOCALE flags are incompatible")
    return flags

def parse(str, flags=0, state=None):
    # parse 're' pattern into list of (opcode, argument) tuples

    source = Tokenizer(str)

    if state is None:
        state = State()
    state.flags = flags
    state.str = str

    p = _parse_sub(source, state, flags & SRE_FLAG_VERBOSE, 0)
    p.state.flags = fix_flags(str, p.state.flags)

    if source.next is not None:
        assert source.next == ")"
        raise source.error("unbalanced parenthesis")

    for g in p.state.grouprefpos:
        if g >= p.state.groups:
            msg = "invalid group reference %d" % g
            raise error(msg, str, p.state.grouprefpos[g])

    if flags & SRE_FLAG_DEBUG:
        p.dump()

    return p

def parse_template(source, pattern):
    # parse 're' replacement string into list of literals and
    # group references
    s = Tokenizer(source)
    sget = s.get
    result = []
    literal = []
    lappend = literal.append
    def addliteral():
        if s.istext:
            result.append(''.join(literal))
        else:
            # The tokenizer implicitly decodes bytes objects as latin-1, we must
            # therefore re-encode the final representation.
            result.append(''.join(literal).encode('latin-1'))
        del literal[:]
    def addgroup(index, pos):
        if index > pattern.groups:
            raise s.error("invalid group reference %d" % index, pos)
        addliteral()
        result.append(index)
    groupindex = pattern.groupindex
    while True:
        this = sget()
        if this is None:
            break # end of replacement string
        if this[0] == "\\":
            # group
            c = this[1]
            if c == "g":
                if not s.match("<"):
                    raise s.error("missing <")
                name = s.getuntil(">", "group name")
                if not (name.isdecimal() and name.isascii()):
                    s.checkgroupname(name, 1)
                    try:
                        index = groupindex[name]
                    except KeyError:
                        raise IndexError("unknown group name %r" % name) from None
                else:
                    index = int(name)
                    if index >= MAXGROUPS:
                        raise s.error("invalid group reference %d" % index,
                                      len(name) + 1)
                    if not (name.isdecimal() and name.isascii()):
                        import warnings
                        warnings.warn(
                            "bad character in group name %s at position %d" %
                            (repr(name) if s.istext else ascii(name),
                             s.tell() - len(name) - 1),
                            DeprecationWarning, stacklevel=5
                        )
                addgroup(index, len(name) + 1)
            elif c == "0":
                if s.next in OCTDIGITS:
                    this += sget()
                    if s.next in OCTDIGITS:
                        this += sget()
                lappend(chr(int(this[1:], 8) & 0xff))
            elif c in DIGITS:
                isoctal = False
                if s.next in DIGITS:
                    this += sget()
                    if (c in OCTDIGITS and this[2] in OCTDIGITS and
                        s.next in OCTDIGITS):
                        this += sget()
                        isoctal = True
                        c = int(this[1:], 8)
                        if c > 0o377:
                            raise s.error('octal escape value %s outside of '
                                          'range 0-0o377' % this, len(this))
                        lappend(chr(c))
                if not isoctal:
                    addgroup(int(this[1:]), len(this) - 1)
            else:
                try:
                    this = chr(ESCAPES[this][1])
                except KeyError:
                    if c in ASCIILETTERS:
                        raise s.error('bad escape %s' % this, len(this)) from None
                lappend(this)
        else:
            lappend(this)
    addliteral()
    return result
```
