## Supplementary software v0.2.1 for "Virtual control arms for paediatric myopia trials: external validation of axial-elongation models": reprlib.py

```
"""Redo the builtin repr() (representation) but with limits on most sizes."""

__all__ = ["Repr", "repr", "recursive_repr"]

import builtins
from itertools import islice
from _thread import get_ident

def recursive_repr(fillvalue='...'):
    'Decorator to make a repr function return fillvalue for a recursive call'

    def decorating_function(user_function):
        repr_running = set()

        def wrapper(self):
            key = id(self), get_ident()
            if key in repr_running:
                return fillvalue
            repr_running.add(key)
            try:
                result = user_function(self)
            finally:
                repr_running.discard(key)
            return result

        # Can't use functools.wraps() here because of bootstrap issues
        wrapper.__module__ = getattr(user_function, '__module__')
        wrapper.__doc__ = getattr(user_function, '__doc__')
        wrapper.__name__ = getattr(user_function, '__name__')
        wrapper.__qualname__ = getattr(user_function, '__qualname__')
        wrapper.__annotations__ = getattr(user_function, '__annotations__', {})
        wrapper.__type_params__ = getattr(user_function, '__type_params__', ())
        wrapper.__wrapped__ = user_function
        return wrapper

    return decorating_function

class Repr:
    _lookup = {
        'tuple': 'builtins',
        'list': 'builtins',
        'array': 'array',
        'set': 'builtins',
        'frozenset': 'builtins',
        'deque': 'collections',
        'dict': 'builtins',
        'str': 'builtins',
        'int': 'builtins'
    }

    def __init__(
        self, *, maxlevel=6, maxtuple=6, maxlist=6, maxarray=5, maxdict=4,
        maxset=6, maxfrozenset=6, maxdeque=6, maxstring=30, maxlong=40,
        maxother=30, fillvalue='...', indent=None,
    ):
        self.maxlevel = maxlevel
        self.maxtuple = maxtuple
        self.maxlist = maxlist
        self.maxarray = maxarray
        self.maxdict = maxdict
        self.maxset = maxset
        self.maxfrozenset = maxfrozenset
        self.maxdeque = maxdeque
        self.maxstring = maxstring
        self.maxlong = maxlong
        self.maxother = maxother
        self.fillvalue = fillvalue
        self.indent = indent

    def repr(self, x):
        return self.repr1(x, self.maxlevel)

    def repr1(self, x, level):
        cls = type(x)
        typename = cls.__name__

        if ' ' in typename:
            parts = typename.split()
            typename = '_'.join(parts)

        method = getattr(self, 'repr_' + typename, None)
        if method:
            # not defined in this class
            if typename not in self._lookup:
                return method(x, level)
            module = getattr(cls, '__module__', None)
            # defined in this class and is the module intended
            if module == self._lookup[typename]:
                return method(x, level)

        return self.repr_instance(x, level)

    def _join(self, pieces, level):
        if self.indent is None:
            return ', '.join(pieces)
        if not pieces:
            return ''
        indent = self.indent
        if isinstance(indent, int):
            if indent < 0:
                raise ValueError(
                    f'Repr.indent cannot be negative int (was {indent!r})'
                )
            indent *= ' '
        try:
            sep = ',\n' + (self.maxlevel - level + 1) * indent
        except TypeError as error:
            raise TypeError(
                f'Repr.indent must be a str, int or None, not {type(indent)}'
            ) from error
        return sep.join(('', *pieces, ''))[1:-len(indent) or None]

    def _repr_iterable(self, x, level, left, right, maxiter, trail=''):
        n = len(x)
        if level <= 0 and n:
            s = self.fillvalue
        else:
            newlevel = level - 1
            repr1 = self.repr1
            pieces = [repr1(elem, newlevel) for elem in islice(x, maxiter)]
            if n > maxiter:
                pieces.append(self.fillvalue)
            s = self._join(pieces, level)
            if n == 1 and trail and self.indent is None:
                right = trail + right
        return '%s%s%s' % (left, s, right)

    def repr_tuple(self, x, level):
        return self._repr_iterable(x, level, '(', ')', self.maxtuple, ',')

    def repr_list(self, x, level):
        return self._repr_iterable(x, level, '[', ']', self.maxlist)

    def repr_array(self, x, level):
        if not x:
            return "array('%s')" % x.typecode
        header = "array('%s', [" % x.typecode
        return self._repr_iterable(x, level, header, '])', self.maxarray)

    def repr_set(self, x, level):
        if not x:
            return 'set()'
        x = _possibly_sorted(x)
        return self._repr_iterable(x, level, '{', '}', self.maxset)

    def repr_frozenset(self, x, level):
        if not x:
            return 'frozenset()'
        x = _possibly_sorted(x)
        return self._repr_iterable(x, level, 'frozenset({', '})',
                                   self.maxfrozenset)

    def repr_deque(self, x, level):
        return self._repr_iterable(x, level, 'deque([', '])', self.maxdeque)

    def repr_dict(self, x, level):
        n = len(x)
        if n == 0:
            return '{}'
        if level <= 0:
            return '{' + self.fillvalue + '}'
        newlevel = level - 1
        repr1 = self.repr1
        pieces = []
        for key in islice(_possibly_sorted(x), self.maxdict):
            keyrepr = repr1(key, newlevel)
            valrepr = repr1(x[key], newlevel)
            pieces.append('%s: %s' % (keyrepr, valrepr))
        if n > self.maxdict:
            pieces.append(self.fillvalue)
        s = self._join(pieces, level)
        return '{%s}' % (s,)

    def repr_str(self, x, level):
        s = builtins.repr(x[:self.maxstring])
        if len(s) > self.maxstring:
            i = max(0, (self.maxstring-3)//2)
            j = max(0, self.maxstring-3-i)
            s = builtins.repr(x[:i] + x[len(x)-j:])
            s = s[:i] + self.fillvalue + s[len(s)-j:]
        return s

    def repr_int(self, x, level):
        s = builtins.repr(x) # XXX Hope this isn't too slow...
        if len(s) > self.maxlong:
            i = max(0, (self.maxlong-3)//2)
            j = max(0, self.maxlong-3-i)
            s = s[:i] + self.fillvalue + s[len(s)-j:]
        return s

    def repr_instance(self, x, level):
        try:
            s = builtins.repr(x)
            # Bugs in x.__repr__() can cause arbitrary
            # exceptions -- then make up something
        except Exception:
            return '<%s instance at %#x>' % (x.__class__.__name__, id(x))
        if len(s) > self.maxother:
            i = max(0, (self.maxother-3)//2)
            j = max(0, self.maxother-3-i)
            s = s[:i] + self.fillvalue + s[len(s)-j:]
        return s


def _possibly_sorted(x):
    # Since not all sequences of items can be sorted and comparison
    # functions may raise arbitrary exceptions, return an unsorted
    # sequence in that case.
    try:
        return sorted(x)
    except Exception:
        return list(x)

aRepr = Repr()
repr = aRepr.repr
```
