## Supplementary software v0.2.1 for "Virtual control arms for paediatric myopia trials: external validation of axial-elongation models": rlcompleter.py

```
"""Word completion for GNU readline.

The completer completes keywords, built-ins and globals in a selectable
namespace (which defaults to __main__); when completing NAME.NAME..., it
evaluates (!) the expression up to the last dot and completes its attributes.

It's very cool to do "import sys" type "sys.", hit the completion key (twice),
and see the list of names defined by the sys module!

Tip: to use the tab key as the completion key, call

    readline.parse_and_bind("tab: complete")

Notes:

- Exceptions raised by the completer function are *ignored* (and generally cause
  the completion to fail).  This is a feature -- since readline sets the tty
  device in raw (or cbreak) mode, printing a traceback wouldn't work well
  without some complicated hoopla to save, reset and restore the tty state.

- The evaluation of the NAME.NAME... form may cause arbitrary application
  defined code to be executed if an object with a __getattr__ hook is found.
  Since it is the responsibility of the application (or the user) to enable this
  feature, I consider this an acceptable risk.  More complicated expressions
  (e.g. function calls or indexing operations) are *not* evaluated.

- When the original stdin is not a tty device, GNU readline is never
  used, and this module (and the readline module) are silently inactive.

"""

import atexit
import builtins
import inspect
import keyword
import re
import __main__
import warnings

__all__ = ["Completer"]

class Completer:
    def __init__(self, namespace = None):
        """Create a new completer for the command line.

        Completer([namespace]) -> completer instance.

        If unspecified, the default namespace where completions are performed
        is __main__ (technically, __main__.__dict__). Namespaces should be
        given as dictionaries.

        Completer instances should be used as the completion mechanism of
        readline via the set_completer() call:

        readline.set_completer(Completer(my_namespace).complete)
        """

        if namespace and not isinstance(namespace, dict):
            raise TypeError('namespace must be a dictionary')

        # Don't bind to namespace quite yet, but flag whether the user wants a
        # specific namespace or to use __main__.__dict__. This will allow us
        # to bind to __main__.__dict__ at completion time, not now.
        if namespace is None:
            self.use_main_ns = 1
        else:
            self.use_main_ns = 0
            self.namespace = namespace

    def complete(self, text, state):
        """Return the next possible completion for 'text'.

        This is called successively with state == 0, 1, 2, ... until it
        returns None.  The completion should begin with 'text'.

        """
        if self.use_main_ns:
            self.namespace = __main__.__dict__

        if not text.strip():
            if state == 0:
                if _readline_available:
                    readline.insert_text('\t')
                    readline.redisplay()
                    return ''
                else:
                    return '\t'
            else:
                return None

        if state == 0:
            with warnings.catch_warnings(action="ignore"):
                if "." in text:
                    self.matches = self.attr_matches(text)
                else:
                    self.matches = self.global_matches(text)
        try:
            return self.matches[state]
        except IndexError:
            return None

    def _callable_postfix(self, val, word):
        if callable(val):
            word += "("
            try:
                if not inspect.signature(val).parameters:
                    word += ")"
            except ValueError:
                pass

        return word

    def global_matches(self, text):
        """Compute matches when text is a simple name.

        Return a list of all keywords, built-in functions and names currently
        defined in self.namespace that match.

        """
        matches = []
        seen = {"__builtins__"}
        n = len(text)
        for word in keyword.kwlist + keyword.softkwlist:
            if word[:n] == text:
                seen.add(word)
                if word in {'finally', 'try'}:
                    word = word + ':'
                elif word not in {'False', 'None', 'True',
                                  'break', 'continue', 'pass',
                                  'else', '_'}:
                    word = word + ' '
                matches.append(word)
        for nspace in [self.namespace, builtins.__dict__]:
            for word, val in nspace.items():
                if word[:n] == text and word not in seen:
                    seen.add(word)
                    matches.append(self._callable_postfix(val, word))
        return matches

    def attr_matches(self, text):
        """Compute matches when text contains a dot.

        Assuming the text is of the form NAME.NAME....[NAME], and is
        evaluable in self.namespace, it will be evaluated and its attributes
        (as revealed by dir()) are used as possible completions.  (For class
        instances, class members are also considered.)

        WARNING: this can still invoke arbitrary C code, if an object
        with a __getattr__ hook is evaluated.

        """
        m = re.match(r"(\w+(\.\w+)*)\.(\w*)", text)
        if not m:
            return []
        expr, attr = m.group(1, 3)
        try:
            thisobject = eval(expr, self.namespace)
        except Exception:
            return []

        # get the content of the object, except __builtins__
        words = set(dir(thisobject))
        words.discard("__builtins__")

        if hasattr(thisobject, '__class__'):
            words.add('__class__')
            words.update(get_class_members(thisobject.__class__))
        matches = []
        n = len(attr)
        if attr == '':
            noprefix = '_'
        elif attr == '_':
            noprefix = '__'
        else:
            noprefix = None
        while True:
            for word in words:
                if (word[:n] == attr and
                    not (noprefix and word[:n+1] == noprefix)):
                    match = "%s.%s" % (expr, word)
                    if isinstance(getattr(type(thisobject), word, None),
                                  property):
                        # bpo-44752: thisobject.word is a method decorated by
                        # `@property`. What follows applies a postfix if
                        # thisobject.word is callable, but know we know that
                        # this is not callable (because it is a property).
                        # Also, getattr(thisobject, word) will evaluate the
                        # property method, which is not desirable.
                        matches.append(match)
                        continue
                    if (value := getattr(thisobject, word, None)) is not None:
                        matches.append(self._callable_postfix(value, match))
                    else:
                        matches.append(match)
            if matches or not noprefix:
                break
            if noprefix == '_':
                noprefix = '__'
            else:
                noprefix = None
        matches.sort()
        return matches

def get_class_members(klass):
    ret = dir(klass)
    if hasattr(klass,'__bases__'):
        for base in klass.__bases__:
            ret = ret + get_class_members(base)
    return ret

try:
    import readline
except ImportError:
    _readline_available = False
else:
    readline.set_completer(Completer().complete)
    # Release references early at shutdown (the readline module's
    # contents are quasi-immortal, and the completer function holds a
    # reference to globals).
    atexit.register(lambda: readline.set_completer(None))
    _readline_available = True
```
