## Supplementary software v0.2.1 for "Virtual control arms for paediatric myopia trials: external validation of axial-elongation models": runpy.py

```
"""runpy.py - locating and running Python code using the module namespace

Provides support for locating and running Python scripts using the Python
module namespace instead of the native filesystem.

This allows Python code to play nicely with non-filesystem based PEP 302
importers when locating support scripts as well as when importing modules.
"""
# Written by Nick Coghlan <ncoghlan at gmail.com>
#    to implement PEP 338 (Executing Modules as Scripts)


import sys
import importlib.machinery # importlib first so we can test #15386 via -m
import importlib.util
import io
import os

__all__ = [
    "run_module", "run_path",
]

# avoid 'import types' just for ModuleType
ModuleType = type(sys)

class _TempModule(object):
    """Temporarily replace a module in sys.modules with an empty namespace"""
    def __init__(self, mod_name):
        self.mod_name = mod_name
        self.module = ModuleType(mod_name)
        self._saved_module = []

    def __enter__(self):
        mod_name = self.mod_name
        try:
            self._saved_module.append(sys.modules[mod_name])
        except KeyError:
            pass
        sys.modules[mod_name] = self.module
        return self

    def __exit__(self, *args):
        if self._saved_module:
            sys.modules[self.mod_name] = self._saved_module[0]
        else:
            del sys.modules[self.mod_name]
        self._saved_module = []

class _ModifiedArgv0(object):
    def __init__(self, value):
        self.value = value
        self._saved_value = self._sentinel = object()

    def __enter__(self):
        if self._saved_value is not self._sentinel:
            raise RuntimeError("Already preserving saved value")
        self._saved_value = sys.argv[0]
        sys.argv[0] = self.value

    def __exit__(self, *args):
        self.value = self._sentinel
        sys.argv[0] = self._saved_value

# TODO: Replace these helpers with importlib._bootstrap_external functions.
def _run_code(code, run_globals, init_globals=None,
              mod_name=None, mod_spec=None,
              pkg_name=None, script_name=None):
    """Helper to run code in nominated namespace"""
    if init_globals is not None:
        run_globals.update(init_globals)
    if mod_spec is None:
        loader = None
        fname = script_name
        cached = None
    else:
        loader = mod_spec.loader
        fname = mod_spec.origin
        cached = mod_spec.cached
        if pkg_name is None:
            pkg_name = mod_spec.parent
    run_globals.update(__name__ = mod_name,
                       __file__ = fname,
                       __cached__ = cached,
                       __doc__ = None,
                       __loader__ = loader,
                       __package__ = pkg_name,
                       __spec__ = mod_spec)
    exec(code, run_globals)
    return run_globals

def _run_module_code(code, init_globals=None,
                    mod_name=None, mod_spec=None,
                    pkg_name=None, script_name=None):
    """Helper to run code in new namespace with sys modified"""
    fname = script_name if mod_spec is None else mod_spec.origin
    with _TempModule(mod_name) as temp_module, _ModifiedArgv0(fname):
        mod_globals = temp_module.module.__dict__
        _run_code(code, mod_globals, init_globals,
                  mod_name, mod_spec, pkg_name, script_name)
    # Copy the globals of the temporary module, as they
    # may be cleared when the temporary module goes away
    return mod_globals.copy()

# Helper to get the full name, spec and code for a module
def _get_module_details(mod_name, error=ImportError):
    if mod_name.startswith("."):
        raise error("Relative module names not supported")
    pkg_name, _, _ = mod_name.rpartition(".")
    if pkg_name:
        # Try importing the parent to avoid catching initialization errors
        try:
            __import__(pkg_name)
        except ImportError as e:
            # If the parent or higher ancestor package is missing, let the
            # error be raised by find_spec() below and then be caught. But do
            # not allow other errors to be caught.
            if e.name is None or (e.name != pkg_name and
                    not pkg_name.startswith(e.name + ".")):
                raise
        # Warn if the module has already been imported under its normal name
        existing = sys.modules.get(mod_name)
        if existing is not None and not hasattr(existing, "__path__"):
            from warnings import warn
            msg = "{mod_name!r} found in sys.modules after import of " \
                "package {pkg_name!r}, but prior to execution of " \
                "{mod_name!r}; this may result in unpredictable " \
                "behaviour".format(mod_name=mod_name, pkg_name=pkg_name)
            warn(RuntimeWarning(msg))

    try:
        spec = importlib.util.find_spec(mod_name)
    except (ImportError, AttributeError, TypeError, ValueError) as ex:
        # This hack fixes an impedance mismatch between pkgutil and
        # importlib, where the latter raises other errors for cases where
        # pkgutil previously raised ImportError
        msg = "Error while finding module specification for {!r} ({}: {})"
        if mod_name.endswith(".py"):
            msg += (f". Try using '{mod_name[:-3]}' instead of "
                    f"'{mod_name}' as the module name.")
        raise error(msg.format(mod_name, type(ex).__name__, ex)) from ex
    if spec is None:
        raise error("No module named %s" % mod_name)
    if spec.submodule_search_locations is not None:
        if mod_name == "__main__" or mod_name.endswith(".__main__"):
            raise error("Cannot use package as __main__ module")
        try:
            pkg_main_name = mod_name + ".__main__"
            return _get_module_details(pkg_main_name, error)
        except error as e:
            if mod_name not in sys.modules:
                raise  # No module loaded; being a package is irrelevant
            raise error(("%s; %r is a package and cannot " +
                               "be directly executed") %(e, mod_name))
    loader = spec.loader
    if loader is None:
        raise error("%r is a namespace package and cannot be executed"
                                                                 % mod_name)
    try:
        code = loader.get_code(mod_name)
    except ImportError as e:
        raise error(format(e)) from e
    if code is None:
        raise error("No code object available for %s" % mod_name)
    return mod_name, spec, code

class _Error(Exception):
    """Error that _run_module_as_main() should report without a traceback"""

# XXX ncoghlan: Should this be documented and made public?
# (Current thoughts: don't repeat the mistake that lead to its
# creation when run_module() no longer met the needs of
# mainmodule.c, but couldn't be changed because it was public)
def _run_module_as_main(mod_name, alter_argv=True):
    """Runs the designated module in the __main__ namespace

       Note that the executed module will have full access to the
       __main__ namespace. If this is not desirable, the run_module()
       function should be used to run the module code in a fresh namespace.

       At the very least, these variables in __main__ will be overwritten:
           __name__
           __file__
           __cached__
           __loader__
           __package__
    """
    try:
        if alter_argv or mod_name != "__main__": # i.e. -m switch
            mod_name, mod_spec, code = _get_module_details(mod_name, _Error)
        else:          # i.e. directory or zipfile execution
            mod_name, mod_spec, code = _get_main_module_details(_Error)
    except _Error as exc:
        msg = "%s: %s" % (sys.executable, exc)
        sys.exit(msg)
    main_globals = sys.modules["__main__"].__dict__
    if alter_argv:
        sys.argv[0] = mod_spec.origin
    return _run_code(code, main_globals, None,
                     "__main__", mod_spec)

def run_module(mod_name, init_globals=None,
               run_name=None, alter_sys=False):
    """Execute a module's code without importing it.

       mod_name -- an absolute module name or package name.

       Optional arguments:
       init_globals -- dictionary used to pre-populate the module’s
       globals dictionary before the code is executed.

       run_name -- if not None, this will be used for setting __name__;
       otherwise, __name__ will be set to mod_name + '__main__' if the
       named module is a package and to just mod_name otherwise.

       alter_sys -- if True, sys.argv[0] is updated with the value of
       __file__ and sys.modules[__name__] is updated with a temporary
       module object for the module being executed. Both are
       restored to their original values before the function returns.

       Returns the resulting module globals dictionary.
    """
    mod_name, mod_spec, code = _get_module_details(mod_name)
    if run_name is None:
        run_name = mod_name
    if alter_sys:
        return _run_module_code(code, init_globals, run_name, mod_spec)
    else:
        # Leave the sys module alone
        return _run_code(code, {}, init_globals, run_name, mod_spec)

def _get_main_module_details(error=ImportError):
    # Helper that gives a nicer error message when attempting to
    # execute a zipfile or directory by invoking __main__.py
    # Also moves the standard __main__ out of the way so that the
    # preexisting __loader__ entry doesn't cause issues
    main_name = "__main__"
    saved_main = sys.modules[main_name]
    del sys.modules[main_name]
    try:
        return _get_module_details(main_name)
    except ImportError as exc:
        if main_name in str(exc):
            raise error("can't find %r module in %r" %
                              (main_name, sys.path[0])) from exc
        raise
    finally:
        sys.modules[main_name] = saved_main


def _get_code_from_file(fname):
    # Check for a compiled file first
    from pkgutil import read_code
    code_path = os.path.abspath(fname)
    with io.open_code(code_path) as f:
        code = read_code(f)
    if code is None:
        # That didn't work, so try it as normal source code
        with io.open_code(code_path) as f:
            code = compile(f.read(), fname, 'exec')
    return code

def run_path(path_name, init_globals=None, run_name=None):
    """Execute code located at the specified filesystem location.

       path_name -- filesystem location of a Python script, zipfile,
       or directory containing a top level __main__.py script.

       Optional arguments:
       init_globals -- dictionary used to pre-populate the module’s
       globals dictionary before the code is executed.

       run_name -- if not None, this will be used to set __name__;
       otherwise, '<run_path>' will be used for __name__.

       Returns the resulting module globals dictionary.
    """
    if run_name is None:
        run_name = "<run_path>"
    pkg_name = run_name.rpartition(".")[0]
    from pkgutil import get_importer
    importer = get_importer(path_name)
    path_name = os.fsdecode(path_name)
    if isinstance(importer, type(None)):
        # Not a valid sys.path entry, so run the code directly
        # execfile() doesn't help as we want to allow compiled files
        code = _get_code_from_file(path_name)
        return _run_module_code(code, init_globals, run_name,
                                pkg_name=pkg_name, script_name=path_name)
    else:
        # Finder is defined for path, so add it to
        # the start of sys.path
        sys.path.insert(0, path_name)
        try:
            # Here's where things are a little different from the run_module
            # case. There, we only had to replace the module in sys while the
            # code was running and doing so was somewhat optional. Here, we
            # have no choice and we have to remove it even while we read the
            # code. If we don't do this, a __loader__ attribute in the
            # existing __main__ module may prevent location of the new module.
            mod_name, mod_spec, code = _get_main_module_details()
            with _TempModule(run_name) as temp_module, \
                 _ModifiedArgv0(path_name):
                mod_globals = temp_module.module.__dict__
                return _run_code(code, mod_globals, init_globals,
                                    run_name, mod_spec, pkg_name).copy()
        finally:
            try:
                sys.path.remove(path_name)
            except ValueError:
                pass


if __name__ == "__main__":
    # Run the module specified as the next command line argument
    if len(sys.argv) < 2:
        print("No module specified for execution", file=sys.stderr)
    else:
        del sys.argv[0] # Make the requested module sys.argv[0]
        _run_module_as_main(sys.argv[0])
```
