## Supplementary software v0.2.1 for "Virtual control arms for paediatric myopia trials: external validation of axial-elongation models": sched.py

```
"""A generally useful event scheduler class.

Each instance of this class manages its own queue.
No multi-threading is implied; you are supposed to hack that
yourself, or use a single instance per application.

Each instance is parametrized with two functions, one that is
supposed to return the current time, one that is supposed to
implement a delay.  You can implement real-time scheduling by
substituting time and sleep from built-in module time, or you can
implement simulated time by writing your own functions.  This can
also be used to integrate scheduling with STDWIN events; the delay
function is allowed to modify the queue.  Time can be expressed as
integers or floating-point numbers, as long as it is consistent.

Events are specified by tuples (time, priority, action, argument, kwargs).
As in UNIX, lower priority numbers mean higher priority; in this
way the queue can be maintained as a priority queue.  Execution of the
event means calling the action function, passing it the argument
sequence in "argument" (remember that in Python, multiple function
arguments are be packed in a sequence) and keyword parameters in "kwargs".
The action function may be an instance method so it
has another way to reference private data (besides global variables).
"""

import time
import heapq
from collections import namedtuple
from itertools import count
import threading
from time import monotonic as _time

__all__ = ["scheduler"]

Event = namedtuple('Event', 'time, priority, sequence, action, argument, kwargs')
Event.time.__doc__ = ('''Numeric type compatible with the return value of the
timefunc function passed to the constructor.''')
Event.priority.__doc__ = ('''Events scheduled for the same time will be executed
in the order of their priority.''')
Event.sequence.__doc__ = ('''A continually increasing sequence number that
    separates events if time and priority are equal.''')
Event.action.__doc__ = ('''Executing the event means executing
action(*argument, **kwargs)''')
Event.argument.__doc__ = ('''argument is a sequence holding the positional
arguments for the action.''')
Event.kwargs.__doc__ = ('''kwargs is a dictionary holding the keyword
arguments for the action.''')

_sentinel = object()

class scheduler:

    def __init__(self, timefunc=_time, delayfunc=time.sleep):
        """Initialize a new instance, passing the time and delay
        functions"""
        self._queue = []
        self._lock = threading.RLock()
        self.timefunc = timefunc
        self.delayfunc = delayfunc
        self._sequence_generator = count()

    def enterabs(self, time, priority, action, argument=(), kwargs=_sentinel):
        """Enter a new event in the queue at an absolute time.

        Returns an ID for the event which can be used to remove it,
        if necessary.

        """
        if kwargs is _sentinel:
            kwargs = {}

        with self._lock:
            event = Event(time, priority, next(self._sequence_generator),
                          action, argument, kwargs)
            heapq.heappush(self._queue, event)
        return event # The ID

    def enter(self, delay, priority, action, argument=(), kwargs=_sentinel):
        """A variant that specifies the time as a relative time.

        This is actually the more commonly used interface.

        """
        time = self.timefunc() + delay
        return self.enterabs(time, priority, action, argument, kwargs)

    def cancel(self, event):
        """Remove an event from the queue.

        This must be presented the ID as returned by enter().
        If the event is not in the queue, this raises ValueError.

        """
        with self._lock:
            self._queue.remove(event)
            heapq.heapify(self._queue)

    def empty(self):
        """Check whether the queue is empty."""
        with self._lock:
            return not self._queue

    def run(self, blocking=True):
        """Execute events until the queue is empty.
        If blocking is False executes the scheduled events due to
        expire soonest (if any) and then return the deadline of the
        next scheduled call in the scheduler.

        When there is a positive delay until the first event, the
        delay function is called and the event is left in the queue;
        otherwise, the event is removed from the queue and executed
        (its action function is called, passing it the argument).  If
        the delay function returns prematurely, it is simply
        restarted.

        It is legal for both the delay function and the action
        function to modify the queue or to raise an exception;
        exceptions are not caught but the scheduler's state remains
        well-defined so run() may be called again.

        A questionable hack is added to allow other threads to run:
        just after an event is executed, a delay of 0 is executed, to
        avoid monopolizing the CPU when other threads are also
        runnable.

        """
        # localize variable access to minimize overhead
        # and to improve thread safety
        lock = self._lock
        q = self._queue
        delayfunc = self.delayfunc
        timefunc = self.timefunc
        pop = heapq.heappop
        while True:
            with lock:
                if not q:
                    break
                (time, priority, sequence, action,
                 argument, kwargs) = q[0]
                now = timefunc()
                if time > now:
                    delay = True
                else:
                    delay = False
                    pop(q)
            if delay:
                if not blocking:
                    return time - now
                delayfunc(time - now)
            else:
                action(*argument, **kwargs)
                delayfunc(0)   # Let other threads run

    @property
    def queue(self):
        """An ordered list of upcoming events.

        Events are named tuples with fields for:
            time, priority, action, arguments, kwargs

        """
        # Use heapq to sort the queue rather than using 'sorted(self._queue)'.
        # With heapq, two events scheduled at the same time will show in
        # the actual order they would be retrieved.
        with self._lock:
            events = self._queue[:]
        return list(map(heapq.heappop, [events]*len(events)))
```
