## Supplementary software v0.2.1 for "Virtual control arms for paediatric myopia trials: external validation of axial-elongation models": secrets.py

```
"""Generate cryptographically strong pseudo-random numbers suitable for
managing secrets such as account authentication, tokens, and similar.

See PEP 506 for more information.
https://peps.python.org/pep-0506/

"""

__all__ = ['choice', 'randbelow', 'randbits', 'SystemRandom',
           'token_bytes', 'token_hex', 'token_urlsafe',
           'compare_digest',
           ]


import base64

from hmac import compare_digest
from random import SystemRandom

_sysrand = SystemRandom()

randbits = _sysrand.getrandbits
choice = _sysrand.choice

def randbelow(exclusive_upper_bound):
    """Return a random int in the range [0, n)."""
    if exclusive_upper_bound <= 0:
        raise ValueError("Upper bound must be positive.")
    return _sysrand._randbelow(exclusive_upper_bound)

DEFAULT_ENTROPY = 32  # number of bytes to return by default

def token_bytes(nbytes=None):
    """Return a random byte string containing *nbytes* bytes.

    If *nbytes* is ``None`` or not supplied, a reasonable
    default is used.

    >>> token_bytes(16)  #doctest:+SKIP
    b'\\xebr\\x17D*t\\xae\\xd4\\xe3S\\xb6\\xe2\\xebP1\\x8b'

    """
    if nbytes is None:
        nbytes = DEFAULT_ENTROPY
    return _sysrand.randbytes(nbytes)

def token_hex(nbytes=None):
    """Return a random text string, in hexadecimal.

    The string has *nbytes* random bytes, each byte converted to two
    hex digits.  If *nbytes* is ``None`` or not supplied, a reasonable
    default is used.

    >>> token_hex(16)  #doctest:+SKIP
    'f9bf78b9a18ce6d46a0cd2b0b86df9da'

    """
    return token_bytes(nbytes).hex()

def token_urlsafe(nbytes=None):
    """Return a random URL-safe text string, in Base64 encoding.

    The string has *nbytes* random bytes.  If *nbytes* is ``None``
    or not supplied, a reasonable default is used.

    >>> token_urlsafe(16)  #doctest:+SKIP
    'Drmhze6EPcv0fN_81Bj-nA'

    """
    tok = token_bytes(nbytes)
    return base64.urlsafe_b64encode(tok).rstrip(b'=').decode('ascii')
```
