## Supplementary software v0.2.1 for "Virtual control arms for paediatric myopia trials: external validation of axial-elongation models": selectors.py

```
"""Selectors module.

This module allows high-level and efficient I/O multiplexing, built upon the
`select` module primitives.
"""


from abc import ABCMeta, abstractmethod
from collections import namedtuple
from collections.abc import Mapping
import math
import select
import sys


# generic events, that must be mapped to implementation-specific ones
EVENT_READ = (1 << 0)
EVENT_WRITE = (1 << 1)


def _fileobj_to_fd(fileobj):
    """Return a file descriptor from a file object.

    Parameters:
    fileobj -- file object or file descriptor

    Returns:
    corresponding file descriptor

    Raises:
    ValueError if the object is invalid
    """
    if isinstance(fileobj, int):
        fd = fileobj
    else:
        try:
            fd = int(fileobj.fileno())
        except (AttributeError, TypeError, ValueError):
            raise ValueError("Invalid file object: "
                             "{!r}".format(fileobj)) from None
    if fd < 0:
        raise ValueError("Invalid file descriptor: {}".format(fd))
    return fd


SelectorKey = namedtuple('SelectorKey', ['fileobj', 'fd', 'events', 'data'])

SelectorKey.__doc__ = """SelectorKey(fileobj, fd, events, data)

    Object used to associate a file object to its backing
    file descriptor, selected event mask, and attached data.
"""
SelectorKey.fileobj.__doc__ = 'File object registered.'
SelectorKey.fd.__doc__ = 'Underlying file descriptor.'
SelectorKey.events.__doc__ = 'Events that must be waited for on this file object.'
SelectorKey.data.__doc__ = ('''Optional opaque data associated to this file object.
For example, this could be used to store a per-client session ID.''')


class _SelectorMapping(Mapping):
    """Mapping of file objects to selector keys."""

    def __init__(self, selector):
        self._selector = selector

    def __len__(self):
        return len(self._selector._fd_to_key)

    def get(self, fileobj, default=None):
        fd = self._selector._fileobj_lookup(fileobj)
        return self._selector._fd_to_key.get(fd, default)

    def __getitem__(self, fileobj):
        fd = self._selector._fileobj_lookup(fileobj)
        key = self._selector._fd_to_key.get(fd)
        if key is None:
            raise KeyError("{!r} is not registered".format(fileobj))
        return key

    def __iter__(self):
        return iter(self._selector._fd_to_key)


class BaseSelector(metaclass=ABCMeta):
    """Selector abstract base class.

    A selector supports registering file objects to be monitored for specific
    I/O events.

    A file object is a file descriptor or any object with a `fileno()` method.
    An arbitrary object can be attached to the file object, which can be used
    for example to store context information, a callback, etc.

    A selector can use various implementations (select(), poll(), epoll()...)
    depending on the platform. The default `Selector` class uses the most
    efficient implementation on the current platform.
    """

    @abstractmethod
    def register(self, fileobj, events, data=None):
        """Register a file object.

        Parameters:
        fileobj -- file object or file descriptor
        events  -- events to monitor (bitwise mask of EVENT_READ|EVENT_WRITE)
        data    -- attached data

        Returns:
        SelectorKey instance

        Raises:
        ValueError if events is invalid
        KeyError if fileobj is already registered
        OSError if fileobj is closed or otherwise is unacceptable to
                the underlying system call (if a system call is made)

        Note:
        OSError may or may not be raised
        """
        raise NotImplementedError

    @abstractmethod
    def unregister(self, fileobj):
        """Unregister a file object.

        Parameters:
        fileobj -- file object or file descriptor

        Returns:
        SelectorKey instance

        Raises:
        KeyError if fileobj is not registered

        Note:
        If fileobj is registered but has since been closed this does
        *not* raise OSError (even if the wrapped syscall does)
        """
        raise NotImplementedError

    def modify(self, fileobj, events, data=None):
        """Change a registered file object monitored events or attached data.

        Parameters:
        fileobj -- file object or file descriptor
        events  -- events to monitor (bitwise mask of EVENT_READ|EVENT_WRITE)
        data    -- attached data

        Returns:
        SelectorKey instance

        Raises:
        Anything that unregister() or register() raises
        """
        self.unregister(fileobj)
        return self.register(fileobj, events, data)

    @abstractmethod
    def select(self, timeout=None):
        """Perform the actual selection, until some monitored file objects are
        ready or a timeout expires.

        Parameters:
        timeout -- if timeout > 0, this specifies the maximum wait time, in
                   seconds
                   if timeout <= 0, the select() call won't block, and will
                   report the currently ready file objects
                   if timeout is None, select() will block until a monitored
                   file object becomes ready

        Returns:
        list of (key, events) for ready file objects
        `events` is a bitwise mask of EVENT_READ|EVENT_WRITE
        """
        raise NotImplementedError

    def close(self):
        """Close the selector.

        This must be called to make sure that any underlying resource is freed.
        """
        pass

    def get_key(self, fileobj):
        """Return the key associated to a registered file object.

        Returns:
        SelectorKey for this file object
        """
        mapping = self.get_map()
        if mapping is None:
            raise RuntimeError('Selector is closed')
        try:
            return mapping[fileobj]
        except KeyError:
            raise KeyError("{!r} is not registered".format(fileobj)) from None

    @abstractmethod
    def get_map(self):
        """Return a mapping of file objects to selector keys."""
        raise NotImplementedError

    def __enter__(self):
        return self

    def __exit__(self, *args):
        self.close()


class _BaseSelectorImpl(BaseSelector):
    """Base selector implementation."""

    def __init__(self):
        # this maps file descriptors to keys
        self._fd_to_key = {}
        # read-only mapping returned by get_map()
        self._map = _SelectorMapping(self)

    def _fileobj_lookup(self, fileobj):
        """Return a file descriptor from a file object.

        This wraps _fileobj_to_fd() to do an exhaustive search in case
        the object is invalid but we still have it in our map.  This
        is used by unregister() so we can unregister an object that
        was previously registered even if it is closed.  It is also
        used by _SelectorMapping.
        """
        try:
            return _fileobj_to_fd(fileobj)
        except ValueError:
            # Do an exhaustive search.
            for key in self._fd_to_key.values():
                if key.fileobj is fileobj:
                    return key.fd
            # Raise ValueError after all.
            raise

    def register(self, fileobj, events, data=None):
        if (not events) or (events & ~(EVENT_READ | EVENT_WRITE)):
            raise ValueError("Invalid events: {!r}".format(events))

        key = SelectorKey(fileobj, self._fileobj_lookup(fileobj), events, data)

        if key.fd in self._fd_to_key:
            raise KeyError("{!r} (FD {}) is already registered"
                           .format(fileobj, key.fd))

        self._fd_to_key[key.fd] = key
        return key

    def unregister(self, fileobj):
        try:
            key = self._fd_to_key.pop(self._fileobj_lookup(fileobj))
        except KeyError:
            raise KeyError("{!r} is not registered".format(fileobj)) from None
        return key

    def modify(self, fileobj, events, data=None):
        try:
            key = self._fd_to_key[self._fileobj_lookup(fileobj)]
        except KeyError:
            raise KeyError("{!r} is not registered".format(fileobj)) from None
        if events != key.events:
            self.unregister(fileobj)
            key = self.register(fileobj, events, data)
        elif data != key.data:
            # Use a shortcut to update the data.
            key = key._replace(data=data)
            self._fd_to_key[key.fd] = key
        return key

    def close(self):
        self._fd_to_key.clear()
        self._map = None

    def get_map(self):
        return self._map


class SelectSelector(_BaseSelectorImpl):
    """Select-based selector."""

    def __init__(self):
        super().__init__()
        self._readers = set()
        self._writers = set()

    def register(self, fileobj, events, data=None):
        key = super().register(fileobj, events, data)
        if events & EVENT_READ:
            self._readers.add(key.fd)
        if events & EVENT_WRITE:
            self._writers.add(key.fd)
        return key

    def unregister(self, fileobj):
        key = super().unregister(fileobj)
        self._readers.discard(key.fd)
        self._writers.discard(key.fd)
        return key

    if sys.platform == 'win32':
        def _select(self, r, w, _, timeout=None):
            r, w, x = select.select(r, w, w, timeout)
            return r, w + x, []
    else:
        _select = select.select

    def select(self, timeout=None):
        timeout = None if timeout is None else max(timeout, 0)
        ready = []
        try:
            r, w, _ = self._select(self._readers, self._writers, [], timeout)
        except InterruptedError:
            return ready
        r = frozenset(r)
        w = frozenset(w)
        rw = r | w
        fd_to_key_get = self._fd_to_key.get
        for fd in rw:
            key = fd_to_key_get(fd)
            if key:
                events = ((fd in r and EVENT_READ)
                          | (fd in w and EVENT_WRITE))
                ready.append((key, events & key.events))
        return ready


class _PollLikeSelector(_BaseSelectorImpl):
    """Base class shared between poll, epoll and devpoll selectors."""
    _selector_cls = None
    _EVENT_READ = None
    _EVENT_WRITE = None

    def __init__(self):
        super().__init__()
        self._selector = self._selector_cls()

    def register(self, fileobj, events, data=None):
        key = super().register(fileobj, events, data)
        poller_events = ((events & EVENT_READ and self._EVENT_READ)
                         | (events & EVENT_WRITE and self._EVENT_WRITE) )
        try:
            self._selector.register(key.fd, poller_events)
        except:
            super().unregister(fileobj)
            raise
        return key

    def unregister(self, fileobj):
        key = super().unregister(fileobj)
        try:
            self._selector.unregister(key.fd)
        except OSError:
            # This can happen if the FD was closed since it
            # was registered.
            pass
        return key

    def modify(self, fileobj, events, data=None):
        try:
            key = self._fd_to_key[self._fileobj_lookup(fileobj)]
        except KeyError:
            raise KeyError(f"{fileobj!r} is not registered") from None

        changed = False
        if events != key.events:
            selector_events = ((events & EVENT_READ and self._EVENT_READ)
                               | (events & EVENT_WRITE and self._EVENT_WRITE))
            try:
                self._selector.modify(key.fd, selector_events)
            except:
                super().unregister(fileobj)
                raise
            changed = True
        if data != key.data:
            changed = True

        if changed:
            key = key._replace(events=events, data=data)
            self._fd_to_key[key.fd] = key
        return key

    def select(self, timeout=None):
        # This is shared between poll() and epoll().
        # epoll() has a different signature and handling of timeout parameter.
        if timeout is None:
            timeout = None
        elif timeout <= 0:
            timeout = 0
        else:
            # poll() has a resolution of 1 millisecond, round away from
            # zero to wait *at least* timeout seconds.
            timeout = math.ceil(timeout * 1e3)
        ready = []
        try:
            fd_event_list = self._selector.poll(timeout)
        except InterruptedError:
            return ready

        fd_to_key_get = self._fd_to_key.get
        for fd, event in fd_event_list:
            key = fd_to_key_get(fd)
            if key:
                events = ((event & ~self._EVENT_READ and EVENT_WRITE)
                           | (event & ~self._EVENT_WRITE and EVENT_READ))
                ready.append((key, events & key.events))
        return ready


if hasattr(select, 'poll'):

    class PollSelector(_PollLikeSelector):
        """Poll-based selector."""
        _selector_cls = select.poll
        _EVENT_READ = select.POLLIN
        _EVENT_WRITE = select.POLLOUT


if hasattr(select, 'epoll'):

    _NOT_EPOLLIN = ~select.EPOLLIN
    _NOT_EPOLLOUT = ~select.EPOLLOUT

    class EpollSelector(_PollLikeSelector):
        """Epoll-based selector."""
        _selector_cls = select.epoll
        _EVENT_READ = select.EPOLLIN
        _EVENT_WRITE = select.EPOLLOUT

        def fileno(self):
            return self._selector.fileno()

        def select(self, timeout=None):
            if timeout is None:
                timeout = -1
            elif timeout <= 0:
                timeout = 0
            else:
                # epoll_wait() has a resolution of 1 millisecond, round away
                # from zero to wait *at least* timeout seconds.
                timeout = math.ceil(timeout * 1e3) * 1e-3

            # epoll_wait() expects `maxevents` to be greater than zero;
            # we want to make sure that `select()` can be called when no
            # FD is registered.
            max_ev = len(self._fd_to_key) or 1

            ready = []
            try:
                fd_event_list = self._selector.poll(timeout, max_ev)
            except InterruptedError:
                return ready

            fd_to_key = self._fd_to_key
            for fd, event in fd_event_list:
                key = fd_to_key.get(fd)
                if key:
                    events = ((event & _NOT_EPOLLIN and EVENT_WRITE)
                              | (event & _NOT_EPOLLOUT and EVENT_READ))
                    ready.append((key, events & key.events))
            return ready

        def close(self):
            self._selector.close()
            super().close()


if hasattr(select, 'devpoll'):

    class DevpollSelector(_PollLikeSelector):
        """Solaris /dev/poll selector."""
        _selector_cls = select.devpoll
        _EVENT_READ = select.POLLIN
        _EVENT_WRITE = select.POLLOUT

        def fileno(self):
            return self._selector.fileno()

        def close(self):
            self._selector.close()
            super().close()


if hasattr(select, 'kqueue'):

    class KqueueSelector(_BaseSelectorImpl):
        """Kqueue-based selector."""

        def __init__(self):
            super().__init__()
            self._selector = select.kqueue()
            self._max_events = 0

        def fileno(self):
            return self._selector.fileno()

        def register(self, fileobj, events, data=None):
            key = super().register(fileobj, events, data)
            try:
                if events & EVENT_READ:
                    kev = select.kevent(key.fd, select.KQ_FILTER_READ,
                                        select.KQ_EV_ADD)
                    self._selector.control([kev], 0, 0)
                    self._max_events += 1
                if events & EVENT_WRITE:
                    kev = select.kevent(key.fd, select.KQ_FILTER_WRITE,
                                        select.KQ_EV_ADD)
                    self._selector.control([kev], 0, 0)
                    self._max_events += 1
            except:
                super().unregister(fileobj)
                raise
            return key

        def unregister(self, fileobj):
            key = super().unregister(fileobj)
            if key.events & EVENT_READ:
                kev = select.kevent(key.fd, select.KQ_FILTER_READ,
                                    select.KQ_EV_DELETE)
                self._max_events -= 1
                try:
                    self._selector.control([kev], 0, 0)
                except OSError:
                    # This can happen if the FD was closed since it
                    # was registered.
                    pass
            if key.events & EVENT_WRITE:
                kev = select.kevent(key.fd, select.KQ_FILTER_WRITE,
                                    select.KQ_EV_DELETE)
                self._max_events -= 1
                try:
                    self._selector.control([kev], 0, 0)
                except OSError:
                    # See comment above.
                    pass
            return key

        def select(self, timeout=None):
            timeout = None if timeout is None else max(timeout, 0)
            # If max_ev is 0, kqueue will ignore the timeout. For consistent
            # behavior with the other selector classes, we prevent that here
            # (using max). See https://bugs.python.org/issue29255
            max_ev = self._max_events or 1
            ready = []
            try:
                kev_list = self._selector.control(None, max_ev, timeout)
            except InterruptedError:
                return ready

            fd_to_key_get = self._fd_to_key.get
            for kev in kev_list:
                fd = kev.ident
                flag = kev.filter
                key = fd_to_key_get(fd)
                if key:
                    events = ((flag == select.KQ_FILTER_READ and EVENT_READ)
                              | (flag == select.KQ_FILTER_WRITE and EVENT_WRITE))
                    ready.append((key, events & key.events))
            return ready

        def close(self):
            self._selector.close()
            super().close()


def _can_use(method):
    """Check if we can use the selector depending upon the
    operating system. """
    # Implementation based upon https://github.com/sethmlarson/selectors2/blob/master/selectors2.py
    selector = getattr(select, method, None)
    if selector is None:
        # select module does not implement method
        return False
    # check if the OS and Kernel actually support the method. Call may fail with
    # OSError: [Errno 38] Function not implemented
    try:
        selector_obj = selector()
        if method == 'poll':
            # check that poll actually works
            selector_obj.poll(0)
        else:
            # close epoll, kqueue, and devpoll fd
            selector_obj.close()
        return True
    except OSError:
        return False


# Choose the best implementation, roughly:
#    epoll|kqueue|devpoll > poll > select.
# select() also can't accept a FD > FD_SETSIZE (usually around 1024)
if _can_use('kqueue'):
    DefaultSelector = KqueueSelector
elif _can_use('epoll'):
    DefaultSelector = EpollSelector
elif _can_use('devpoll'):
    DefaultSelector = DevpollSelector
elif _can_use('poll'):
    DefaultSelector = PollSelector
else:
    DefaultSelector = SelectSelector
```
