## Supplementary software v0.2.1 for "Virtual control arms for paediatric myopia trials: external validation of axial-elongation models": shelve.py

```
"""Manage shelves of pickled objects.

A "shelf" is a persistent, dictionary-like object.  The difference
with dbm databases is that the values (not the keys!) in a shelf can
be essentially arbitrary Python objects -- anything that the "pickle"
module can handle.  This includes most class instances, recursive data
types, and objects containing lots of shared sub-objects.  The keys
are ordinary strings.

To summarize the interface (key is a string, data is an arbitrary
object):

        import shelve
        d = shelve.open(filename) # open, with (g)dbm filename -- no suffix

        d[key] = data   # store data at key (overwrites old data if
                        # using an existing key)
        data = d[key]   # retrieve a COPY of the data at key (raise
                        # KeyError if no such key) -- NOTE that this
                        # access returns a *copy* of the entry!
        del d[key]      # delete data stored at key (raises KeyError
                        # if no such key)
        flag = key in d # true if the key exists
        list = d.keys() # a list of all existing keys (slow!)

        d.close()       # close it

Dependent on the implementation, closing a persistent dictionary may
or may not be necessary to flush changes to disk.

Normally, d[key] returns a COPY of the entry.  This needs care when
mutable entries are mutated: for example, if d[key] is a list,
        d[key].append(anitem)
does NOT modify the entry d[key] itself, as stored in the persistent
mapping -- it only modifies the copy, which is then immediately
discarded, so that the append has NO effect whatsoever.  To append an
item to d[key] in a way that will affect the persistent mapping, use:
        data = d[key]
        data.append(anitem)
        d[key] = data

To avoid the problem with mutable entries, you may pass the keyword
argument writeback=True in the call to shelve.open.  When you use:
        d = shelve.open(filename, writeback=True)
then d keeps a cache of all entries you access, and writes them all back
to the persistent mapping when you call d.close().  This ensures that
such usage as d[key].append(anitem) works as intended.

However, using keyword argument writeback=True may consume vast amount
of memory for the cache, and it may make d.close() very slow, if you
access many of d's entries after opening it in this way: d has no way to
check which of the entries you access are mutable and/or which ones you
actually mutate, so it must cache, and write back at close, all of the
entries that you access.  You can call d.sync() to write back all the
entries in the cache, and empty the cache (d.sync() also synchronizes
the persistent dictionary on disk, if feasible).
"""

from pickle import DEFAULT_PROTOCOL, Pickler, Unpickler
from io import BytesIO

import collections.abc

__all__ = ["Shelf", "BsdDbShelf", "DbfilenameShelf", "open"]

class _ClosedDict(collections.abc.MutableMapping):
    'Marker for a closed dict.  Access attempts raise a ValueError.'

    def closed(self, *args):
        raise ValueError('invalid operation on closed shelf')
    __iter__ = __len__ = __getitem__ = __setitem__ = __delitem__ = keys = closed

    def __repr__(self):
        return '<Closed Dictionary>'


class Shelf(collections.abc.MutableMapping):
    """Base class for shelf implementations.

    This is initialized with a dictionary-like object.
    See the module's __doc__ string for an overview of the interface.
    """

    def __init__(self, dict, protocol=None, writeback=False,
                 keyencoding="utf-8"):
        self.dict = dict
        if protocol is None:
            protocol = DEFAULT_PROTOCOL
        self._protocol = protocol
        self.writeback = writeback
        self.cache = {}
        self.keyencoding = keyencoding

    def __iter__(self):
        for k in self.dict.keys():
            yield k.decode(self.keyencoding)

    def __len__(self):
        return len(self.dict)

    def __contains__(self, key):
        return key.encode(self.keyencoding) in self.dict

    def get(self, key, default=None):
        if key.encode(self.keyencoding) in self.dict:
            return self[key]
        return default

    def __getitem__(self, key):
        try:
            value = self.cache[key]
        except KeyError:
            f = BytesIO(self.dict[key.encode(self.keyencoding)])
            value = Unpickler(f).load()
            if self.writeback:
                self.cache[key] = value
        return value

    def __setitem__(self, key, value):
        if self.writeback:
            self.cache[key] = value
        f = BytesIO()
        p = Pickler(f, self._protocol)
        p.dump(value)
        self.dict[key.encode(self.keyencoding)] = f.getvalue()

    def __delitem__(self, key):
        del self.dict[key.encode(self.keyencoding)]
        try:
            del self.cache[key]
        except KeyError:
            pass

    def __enter__(self):
        return self

    def __exit__(self, type, value, traceback):
        self.close()

    def close(self):
        if self.dict is None:
            return
        try:
            self.sync()
            try:
                self.dict.close()
            except AttributeError:
                pass
        finally:
            # Catch errors that may happen when close is called from __del__
            # because CPython is in interpreter shutdown.
            try:
                self.dict = _ClosedDict()
            except:
                self.dict = None

    def __del__(self):
        if not hasattr(self, 'writeback'):
            # __init__ didn't succeed, so don't bother closing
            # see http://bugs.python.org/issue1339007 for details
            return
        self.close()

    def sync(self):
        if self.writeback and self.cache:
            self.writeback = False
            for key, entry in self.cache.items():
                self[key] = entry
            self.writeback = True
            self.cache = {}
        if hasattr(self.dict, 'sync'):
            self.dict.sync()


class BsdDbShelf(Shelf):
    """Shelf implementation using the "BSD" db interface.

    This adds methods first(), next(), previous(), last() and
    set_location() that have no counterpart in [g]dbm databases.

    The actual database must be opened using one of the "bsddb"
    modules "open" routines (i.e. bsddb.hashopen, bsddb.btopen or
    bsddb.rnopen) and passed to the constructor.

    See the module's __doc__ string for an overview of the interface.
    """

    def __init__(self, dict, protocol=None, writeback=False,
                 keyencoding="utf-8"):
        Shelf.__init__(self, dict, protocol, writeback, keyencoding)

    def set_location(self, key):
        (key, value) = self.dict.set_location(key)
        f = BytesIO(value)
        return (key.decode(self.keyencoding), Unpickler(f).load())

    def next(self):
        (key, value) = next(self.dict)
        f = BytesIO(value)
        return (key.decode(self.keyencoding), Unpickler(f).load())

    def previous(self):
        (key, value) = self.dict.previous()
        f = BytesIO(value)
        return (key.decode(self.keyencoding), Unpickler(f).load())

    def first(self):
        (key, value) = self.dict.first()
        f = BytesIO(value)
        return (key.decode(self.keyencoding), Unpickler(f).load())

    def last(self):
        (key, value) = self.dict.last()
        f = BytesIO(value)
        return (key.decode(self.keyencoding), Unpickler(f).load())


class DbfilenameShelf(Shelf):
    """Shelf implementation using the "dbm" generic dbm interface.

    This is initialized with the filename for the dbm database.
    See the module's __doc__ string for an overview of the interface.
    """

    def __init__(self, filename, flag='c', protocol=None, writeback=False):
        import dbm
        Shelf.__init__(self, dbm.open(filename, flag), protocol, writeback)

    def clear(self):
        """Remove all items from the shelf."""
        # Call through to the clear method on dbm-backed shelves.
        # see https://github.com/python/cpython/issues/107089
        self.cache.clear()
        self.dict.clear()


def open(filename, flag='c', protocol=None, writeback=False):
    """Open a persistent dictionary for reading and writing.

    The filename parameter is the base filename for the underlying
    database.  As a side-effect, an extension may be added to the
    filename and more than one file may be created.  The optional flag
    parameter has the same interpretation as the flag parameter of
    dbm.open(). The optional protocol parameter specifies the
    version of the pickle protocol.

    See the module's __doc__ string for an overview of the interface.
    """

    return DbfilenameShelf(filename, flag, protocol, writeback)
```
