## Supplementary software v0.2.1 for "Virtual control arms for paediatric myopia trials: external validation of axial-elongation models": shlex.py

```
"""A lexical analyzer class for simple shell-like syntaxes."""

# Module and documentation by Eric S. Raymond, 21 Dec 1998
# Input stacking and error message cleanup added by ESR, March 2000
# push_source() and pop_source() made explicit by ESR, January 2001.
# Posix compliance, split(), string arguments, and
# iterator interface by Gustavo Niemeyer, April 2003.
# changes to tokenize more like Posix shells by Vinay Sajip, July 2016.

import os
import re
import sys
from collections import deque

from io import StringIO

__all__ = ["shlex", "split", "quote", "join"]

class shlex:
    "A lexical analyzer class for simple shell-like syntaxes."
    def __init__(self, instream=None, infile=None, posix=False,
                 punctuation_chars=False):
        if isinstance(instream, str):
            instream = StringIO(instream)
        if instream is not None:
            self.instream = instream
            self.infile = infile
        else:
            self.instream = sys.stdin
            self.infile = None
        self.posix = posix
        if posix:
            self.eof = None
        else:
            self.eof = ''
        self.commenters = '#'
        self.wordchars = ('abcdfeghijklmnopqrstuvwxyz'
                          'ABCDEFGHIJKLMNOPQRSTUVWXYZ0123456789_')
        if self.posix:
            self.wordchars += ('ßàáâãäåæçèéêëìíîïðñòóôõöøùúûüýþÿ'
                               'ÀÁÂÃÄÅÆÇÈÉÊËÌÍÎÏÐÑÒÓÔÕÖØÙÚÛÜÝÞ')
        self.whitespace = ' \t\r\n'
        self.whitespace_split = False
        self.quotes = '\'"'
        self.escape = '\\'
        self.escapedquotes = '"'
        self.state = ' '
        self.pushback = deque()
        self.lineno = 1
        self.debug = 0
        self.token = ''
        self.filestack = deque()
        self.source = None
        if not punctuation_chars:
            punctuation_chars = ''
        elif punctuation_chars is True:
            punctuation_chars = '();<>|&'
        self._punctuation_chars = punctuation_chars
        if punctuation_chars:
            # _pushback_chars is a push back queue used by lookahead logic
            self._pushback_chars = deque()
            # these chars added because allowed in file names, args, wildcards
            self.wordchars += '~-./*?='
            #remove any punctuation chars from wordchars
            t = self.wordchars.maketrans(dict.fromkeys(punctuation_chars))
            self.wordchars = self.wordchars.translate(t)

    @property
    def punctuation_chars(self):
        return self._punctuation_chars

    def push_token(self, tok):
        "Push a token onto the stack popped by the get_token method"
        if self.debug >= 1:
            print("shlex: pushing token " + repr(tok))
        self.pushback.appendleft(tok)

    def push_source(self, newstream, newfile=None):
        "Push an input source onto the lexer's input source stack."
        if isinstance(newstream, str):
            newstream = StringIO(newstream)
        self.filestack.appendleft((self.infile, self.instream, self.lineno))
        self.infile = newfile
        self.instream = newstream
        self.lineno = 1
        if self.debug:
            if newfile is not None:
                print('shlex: pushing to file %s' % (self.infile,))
            else:
                print('shlex: pushing to stream %s' % (self.instream,))

    def pop_source(self):
        "Pop the input source stack."
        self.instream.close()
        (self.infile, self.instream, self.lineno) = self.filestack.popleft()
        if self.debug:
            print('shlex: popping to %s, line %d' \
                  % (self.instream, self.lineno))
        self.state = ' '

    def get_token(self):
        "Get a token from the input stream (or from stack if it's nonempty)"
        if self.pushback:
            tok = self.pushback.popleft()
            if self.debug >= 1:
                print("shlex: popping token " + repr(tok))
            return tok
        # No pushback.  Get a token.
        raw = self.read_token()
        # Handle inclusions
        if self.source is not None:
            while raw == self.source:
                spec = self.sourcehook(self.read_token())
                if spec:
                    (newfile, newstream) = spec
                    self.push_source(newstream, newfile)
                raw = self.get_token()
        # Maybe we got EOF instead?
        while raw == self.eof:
            if not self.filestack:
                return self.eof
            else:
                self.pop_source()
                raw = self.get_token()
        # Neither inclusion nor EOF
        if self.debug >= 1:
            if raw != self.eof:
                print("shlex: token=" + repr(raw))
            else:
                print("shlex: token=EOF")
        return raw

    def read_token(self):
        quoted = False
        escapedstate = ' '
        while True:
            if self.punctuation_chars and self._pushback_chars:
                nextchar = self._pushback_chars.pop()
            else:
                nextchar = self.instream.read(1)
            if nextchar == '\n':
                self.lineno += 1
            if self.debug >= 3:
                print("shlex: in state %r I see character: %r" % (self.state,
                                                                  nextchar))
            if self.state is None:
                self.token = ''        # past end of file
                break
            elif self.state == ' ':
                if not nextchar:
                    self.state = None  # end of file
                    break
                elif nextchar in self.whitespace:
                    if self.debug >= 2:
                        print("shlex: I see whitespace in whitespace state")
                    if self.token or (self.posix and quoted):
                        break   # emit current token
                    else:
                        continue
                elif nextchar in self.commenters:
                    self.instream.readline()
                    self.lineno += 1
                elif self.posix and nextchar in self.escape:
                    escapedstate = 'a'
                    self.state = nextchar
                elif nextchar in self.wordchars:
                    self.token = nextchar
                    self.state = 'a'
                elif nextchar in self.punctuation_chars:
                    self.token = nextchar
                    self.state = 'c'
                elif nextchar in self.quotes:
                    if not self.posix:
                        self.token = nextchar
                    self.state = nextchar
                elif self.whitespace_split:
                    self.token = nextchar
                    self.state = 'a'
                else:
                    self.token = nextchar
                    if self.token or (self.posix and quoted):
                        break   # emit current token
                    else:
                        continue
            elif self.state in self.quotes:
                quoted = True
                if not nextchar:      # end of file
                    if self.debug >= 2:
                        print("shlex: I see EOF in quotes state")
                    # XXX what error should be raised here?
                    raise ValueError("No closing quotation")
                if nextchar == self.state:
                    if not self.posix:
                        self.token += nextchar
                        self.state = ' '
                        break
                    else:
                        self.state = 'a'
                elif (self.posix and nextchar in self.escape and self.state
                      in self.escapedquotes):
                    escapedstate = self.state
                    self.state = nextchar
                else:
                    self.token += nextchar
            elif self.state in self.escape:
                if not nextchar:      # end of file
                    if self.debug >= 2:
                        print("shlex: I see EOF in escape state")
                    # XXX what error should be raised here?
                    raise ValueError("No escaped character")
                # In posix shells, only the quote itself or the escape
                # character may be escaped within quotes.
                if (escapedstate in self.quotes and
                        nextchar != self.state and nextchar != escapedstate):
                    self.token += self.state
                self.token += nextchar
                self.state = escapedstate
            elif self.state in ('a', 'c'):
                if not nextchar:
                    self.state = None   # end of file
                    break
                elif nextchar in self.whitespace:
                    if self.debug >= 2:
                        print("shlex: I see whitespace in word state")
                    self.state = ' '
                    if self.token or (self.posix and quoted):
                        break   # emit current token
                    else:
                        continue
                elif nextchar in self.commenters:
                    self.instream.readline()
                    self.lineno += 1
                    if self.posix:
                        self.state = ' '
                        if self.token or (self.posix and quoted):
                            break   # emit current token
                        else:
                            continue
                elif self.state == 'c':
                    if nextchar in self.punctuation_chars:
                        self.token += nextchar
                    else:
                        if nextchar not in self.whitespace:
                            self._pushback_chars.append(nextchar)
                        self.state = ' '
                        break
                elif self.posix and nextchar in self.quotes:
                    self.state = nextchar
                elif self.posix and nextchar in self.escape:
                    escapedstate = 'a'
                    self.state = nextchar
                elif (nextchar in self.wordchars or nextchar in self.quotes
                      or (self.whitespace_split and
                          nextchar not in self.punctuation_chars)):
                    self.token += nextchar
                else:
                    if self.punctuation_chars:
                        self._pushback_chars.append(nextchar)
                    else:
                        self.pushback.appendleft(nextchar)
                    if self.debug >= 2:
                        print("shlex: I see punctuation in word state")
                    self.state = ' '
                    if self.token or (self.posix and quoted):
                        break   # emit current token
                    else:
                        continue
        result = self.token
        self.token = ''
        if self.posix and not quoted and result == '':
            result = None
        if self.debug > 1:
            if result:
                print("shlex: raw token=" + repr(result))
            else:
                print("shlex: raw token=EOF")
        return result

    def sourcehook(self, newfile):
        "Hook called on a filename to be sourced."
        if newfile[0] == '"':
            newfile = newfile[1:-1]
        # This implements cpp-like semantics for relative-path inclusion.
        if isinstance(self.infile, str) and not os.path.isabs(newfile):
            newfile = os.path.join(os.path.dirname(self.infile), newfile)
        return (newfile, open(newfile, "r"))

    def error_leader(self, infile=None, lineno=None):
        "Emit a C-compiler-like, Emacs-friendly error-message leader."
        if infile is None:
            infile = self.infile
        if lineno is None:
            lineno = self.lineno
        return "\"%s\", line %d: " % (infile, lineno)

    def __iter__(self):
        return self

    def __next__(self):
        token = self.get_token()
        if token == self.eof:
            raise StopIteration
        return token

def split(s, comments=False, posix=True):
    """Split the string *s* using shell-like syntax."""
    if s is None:
        raise ValueError("s argument must not be None")
    lex = shlex(s, posix=posix)
    lex.whitespace_split = True
    if not comments:
        lex.commenters = ''
    return list(lex)


def join(split_command):
    """Return a shell-escaped string from *split_command*."""
    return ' '.join(quote(arg) for arg in split_command)


_find_unsafe = re.compile(r'[^\w@%+=:,./-]', re.ASCII).search

def quote(s):
    """Return a shell-escaped version of the string *s*."""
    if not s:
        return "''"
    if _find_unsafe(s) is None:
        return s

    # use single quotes, and put single quotes into double quotes
    # the string $'b is then quoted as '$'"'"'b'
    return "'" + s.replace("'", "'\"'\"'") + "'"


def _print_tokens(lexer):
    while tt := lexer.get_token():
        print("Token: " + repr(tt))

if __name__ == '__main__':
    if len(sys.argv) == 1:
        _print_tokens(shlex())
    else:
        fn = sys.argv[1]
        with open(fn) as f:
            _print_tokens(shlex(f, fn))
```
