## Supplementary software v0.2.1 for "Virtual control arms for paediatric myopia trials: external validation of axial-elongation models": shutil.py

```
"""Utility functions for copying and archiving files and directory trees.

XXX The functions here don't copy the resource fork or other metadata on Mac.

"""

import os
import sys
import stat
import fnmatch
import collections
import errno

try:
    import zlib
    del zlib
    _ZLIB_SUPPORTED = True
except ImportError:
    _ZLIB_SUPPORTED = False

try:
    import bz2
    del bz2
    _BZ2_SUPPORTED = True
except ImportError:
    _BZ2_SUPPORTED = False

try:
    import lzma
    del lzma
    _LZMA_SUPPORTED = True
except ImportError:
    _LZMA_SUPPORTED = False

_WINDOWS = os.name == 'nt'
posix = nt = None
if os.name == 'posix':
    import posix
elif _WINDOWS:
    import nt

if sys.platform == 'win32':
    import _winapi
else:
    _winapi = None

COPY_BUFSIZE = 1024 * 1024 if _WINDOWS else 64 * 1024
# This should never be removed, see rationale in:
# https://bugs.python.org/issue43743#msg393429
_USE_CP_SENDFILE = (hasattr(os, "sendfile")
                    and sys.platform.startswith(("linux", "android")))
_HAS_FCOPYFILE = posix and hasattr(posix, "_fcopyfile")  # macOS

# CMD defaults in Windows 10
_WIN_DEFAULT_PATHEXT = ".COM;.EXE;.BAT;.CMD;.VBS;.JS;.WS;.MSC"

__all__ = ["copyfileobj", "copyfile", "copymode", "copystat", "copy", "copy2",
           "copytree", "move", "rmtree", "Error", "SpecialFileError",
           "ExecError", "make_archive", "get_archive_formats",
           "register_archive_format", "unregister_archive_format",
           "get_unpack_formats", "register_unpack_format",
           "unregister_unpack_format", "unpack_archive",
           "ignore_patterns", "chown", "which", "get_terminal_size",
           "SameFileError"]
           # disk_usage is added later, if available on the platform

class Error(OSError):
    pass

class SameFileError(Error):
    """Raised when source and destination are the same file."""

class SpecialFileError(OSError):
    """Raised when trying to do a kind of operation (e.g. copying) which is
    not supported on a special file (e.g. a named pipe)"""

class ExecError(OSError):
    """Raised when a command could not be executed"""

class ReadError(OSError):
    """Raised when an archive cannot be read"""

class RegistryError(Exception):
    """Raised when a registry operation with the archiving
    and unpacking registries fails"""

class _GiveupOnFastCopy(Exception):
    """Raised as a signal to fallback on using raw read()/write()
    file copy when fast-copy functions fail to do so.
    """

def _fastcopy_fcopyfile(fsrc, fdst, flags):
    """Copy a regular file content or metadata by using high-performance
    fcopyfile(3) syscall (macOS).
    """
    try:
        infd = fsrc.fileno()
        outfd = fdst.fileno()
    except Exception as err:
        raise _GiveupOnFastCopy(err)  # not a regular file

    try:
        posix._fcopyfile(infd, outfd, flags)
    except OSError as err:
        err.filename = fsrc.name
        err.filename2 = fdst.name
        if err.errno in {errno.EINVAL, errno.ENOTSUP}:
            raise _GiveupOnFastCopy(err)
        else:
            raise err from None

def _fastcopy_sendfile(fsrc, fdst):
    """Copy data from one regular mmap-like fd to another by using
    high-performance sendfile(2) syscall.
    This should work on Linux >= 2.6.33 only.
    """
    # Note: copyfileobj() is left alone in order to not introduce any
    # unexpected breakage. Possible risks by using zero-copy calls
    # in copyfileobj() are:
    # - fdst cannot be open in "a"(ppend) mode
    # - fsrc and fdst may be open in "t"(ext) mode
    # - fsrc may be a BufferedReader (which hides unread data in a buffer),
    #   GzipFile (which decompresses data), HTTPResponse (which decodes
    #   chunks).
    # - possibly others (e.g. encrypted fs/partition?)
    global _USE_CP_SENDFILE
    try:
        infd = fsrc.fileno()
        outfd = fdst.fileno()
    except Exception as err:
        raise _GiveupOnFastCopy(err)  # not a regular file

    # Hopefully the whole file will be copied in a single call.
    # sendfile() is called in a loop 'till EOF is reached (0 return)
    # so a bufsize smaller or bigger than the actual file size
    # should not make any difference, also in case the file content
    # changes while being copied.
    try:
        blocksize = max(os.fstat(infd).st_size, 2 ** 23)  # min 8MiB
    except OSError:
        blocksize = 2 ** 27  # 128MiB
    # On 32-bit architectures truncate to 1GiB to avoid OverflowError,
    # see bpo-38319.
    if sys.maxsize < 2 ** 32:
        blocksize = min(blocksize, 2 ** 30)

    offset = 0
    while True:
        try:
            sent = os.sendfile(outfd, infd, offset, blocksize)
        except OSError as err:
            # ...in oder to have a more informative exception.
            err.filename = fsrc.name
            err.filename2 = fdst.name

            if err.errno == errno.ENOTSOCK:
                # sendfile() on this platform (probably Linux < 2.6.33)
                # does not support copies between regular files (only
                # sockets).
                _USE_CP_SENDFILE = False
                raise _GiveupOnFastCopy(err)

            if err.errno == errno.ENOSPC:  # filesystem is full
                raise err from None

            # Give up on first call and if no data was copied.
            if offset == 0 and os.lseek(outfd, 0, os.SEEK_CUR) == 0:
                raise _GiveupOnFastCopy(err)

            raise err
        else:
            if sent == 0:
                break  # EOF
            offset += sent

def _copyfileobj_readinto(fsrc, fdst, length=COPY_BUFSIZE):
    """readinto()/memoryview() based variant of copyfileobj().
    *fsrc* must support readinto() method and both files must be
    open in binary mode.
    """
    # Localize variable access to minimize overhead.
    fsrc_readinto = fsrc.readinto
    fdst_write = fdst.write
    with memoryview(bytearray(length)) as mv:
        while True:
            n = fsrc_readinto(mv)
            if not n:
                break
            elif n < length:
                with mv[:n] as smv:
                    fdst_write(smv)
                break
            else:
                fdst_write(mv)

def copyfileobj(fsrc, fdst, length=0):
    """copy data from file-like object fsrc to file-like object fdst"""
    if not length:
        length = COPY_BUFSIZE
    # Localize variable access to minimize overhead.
    fsrc_read = fsrc.read
    fdst_write = fdst.write
    while buf := fsrc_read(length):
        fdst_write(buf)

def _samefile(src, dst):
    # Macintosh, Unix.
    if isinstance(src, os.DirEntry) and hasattr(os.path, 'samestat'):
        try:
            return os.path.samestat(src.stat(), os.stat(dst))
        except OSError:
            return False

    if hasattr(os.path, 'samefile'):
        try:
            return os.path.samefile(src, dst)
        except OSError:
            return False

    # All other platforms: check for same pathname.
    return (os.path.normcase(os.path.abspath(src)) ==
            os.path.normcase(os.path.abspath(dst)))

def _stat(fn):
    return fn.stat() if isinstance(fn, os.DirEntry) else os.stat(fn)

def _islink(fn):
    return fn.is_symlink() if isinstance(fn, os.DirEntry) else os.path.islink(fn)

def copyfile(src, dst, *, follow_symlinks=True):
    """Copy data from src to dst in the most efficient way possible.

    If follow_symlinks is not set and src is a symbolic link, a new
    symlink will be created instead of copying the file it points to.

    """
    sys.audit("shutil.copyfile", src, dst)

    if _samefile(src, dst):
        raise SameFileError("{!r} and {!r} are the same file".format(src, dst))

    file_size = 0
    for i, fn in enumerate([src, dst]):
        try:
            st = _stat(fn)
        except OSError:
            # File most likely does not exist
            pass
        else:
            # XXX What about other special files? (sockets, devices...)
            if stat.S_ISFIFO(st.st_mode):
                fn = fn.path if isinstance(fn, os.DirEntry) else fn
                raise SpecialFileError("`%s` is a named pipe" % fn)
            if _WINDOWS and i == 0:
                file_size = st.st_size

    if not follow_symlinks and _islink(src):
        os.symlink(os.readlink(src), dst)
    else:
        with open(src, 'rb') as fsrc:
            try:
                with open(dst, 'wb') as fdst:
                    # macOS
                    if _HAS_FCOPYFILE:
                        try:
                            _fastcopy_fcopyfile(fsrc, fdst, posix._COPYFILE_DATA)
                            return dst
                        except _GiveupOnFastCopy:
                            pass
                    # Linux
                    elif _USE_CP_SENDFILE:
                        try:
                            _fastcopy_sendfile(fsrc, fdst)
                            return dst
                        except _GiveupOnFastCopy:
                            pass
                    # Windows, see:
                    # https://github.com/python/cpython/pull/7160#discussion_r195405230
                    elif _WINDOWS and file_size > 0:
                        _copyfileobj_readinto(fsrc, fdst, min(file_size, COPY_BUFSIZE))
                        return dst

                    copyfileobj(fsrc, fdst)

            # Issue 43219, raise a less confusing exception
            except IsADirectoryError as e:
                if not os.path.exists(dst):
                    raise FileNotFoundError(f'Directory does not exist: {dst}') from e
                else:
                    raise

    return dst

def copymode(src, dst, *, follow_symlinks=True):
    """Copy mode bits from src to dst.

    If follow_symlinks is not set, symlinks aren't followed if and only
    if both `src` and `dst` are symlinks.  If `lchmod` isn't available
    (e.g. Linux) this method does nothing.

    """
    sys.audit("shutil.copymode", src, dst)

    if not follow_symlinks and _islink(src) and os.path.islink(dst):
        if hasattr(os, 'lchmod'):
            stat_func, chmod_func = os.lstat, os.lchmod
        else:
            return
    else:
        stat_func = _stat
        if os.name == 'nt' and os.path.islink(dst):
            def chmod_func(*args):
                os.chmod(*args, follow_symlinks=True)
        else:
            chmod_func = os.chmod

    st = stat_func(src)
    chmod_func(dst, stat.S_IMODE(st.st_mode))

if hasattr(os, 'listxattr'):
    def _copyxattr(src, dst, *, follow_symlinks=True):
        """Copy extended filesystem attributes from `src` to `dst`.

        Overwrite existing attributes.

        If `follow_symlinks` is false, symlinks won't be followed.

        """

        try:
            names = os.listxattr(src, follow_symlinks=follow_symlinks)
        except OSError as e:
            if e.errno not in (errno.ENOTSUP, errno.ENODATA, errno.EINVAL):
                raise
            return
        for name in names:
            try:
                value = os.getxattr(src, name, follow_symlinks=follow_symlinks)
                os.setxattr(dst, name, value, follow_symlinks=follow_symlinks)
            except OSError as e:
                if e.errno not in (errno.EPERM, errno.ENOTSUP, errno.ENODATA,
                                   errno.EINVAL, errno.EACCES):
                    raise
else:
    def _copyxattr(*args, **kwargs):
        pass

def copystat(src, dst, *, follow_symlinks=True):
    """Copy file metadata

    Copy the permission bits, last access time, last modification time, and
    flags from `src` to `dst`. On Linux, copystat() also copies the "extended
    attributes" where possible. The file contents, owner, and group are
    unaffected. `src` and `dst` are path-like objects or path names given as
    strings.

    If the optional flag `follow_symlinks` is not set, symlinks aren't
    followed if and only if both `src` and `dst` are symlinks.
    """
    sys.audit("shutil.copystat", src, dst)

    def _nop(*args, ns=None, follow_symlinks=None):
        pass

    # follow symlinks (aka don't not follow symlinks)
    follow = follow_symlinks or not (_islink(src) and os.path.islink(dst))
    if follow:
        # use the real function if it exists
        def lookup(name):
            return getattr(os, name, _nop)
    else:
        # use the real function only if it exists
        # *and* it supports follow_symlinks
        def lookup(name):
            fn = getattr(os, name, _nop)
            if fn in os.supports_follow_symlinks:
                return fn
            return _nop

    if isinstance(src, os.DirEntry):
        st = src.stat(follow_symlinks=follow)
    else:
        st = lookup("stat")(src, follow_symlinks=follow)
    mode = stat.S_IMODE(st.st_mode)
    lookup("utime")(dst, ns=(st.st_atime_ns, st.st_mtime_ns),
        follow_symlinks=follow)
    # We must copy extended attributes before the file is (potentially)
    # chmod()'ed read-only, otherwise setxattr() will error with -EACCES.
    _copyxattr(src, dst, follow_symlinks=follow)
    try:
        lookup("chmod")(dst, mode, follow_symlinks=follow)
    except NotImplementedError:
        # if we got a NotImplementedError, it's because
        #   * follow_symlinks=False,
        #   * lchown() is unavailable, and
        #   * either
        #       * fchownat() is unavailable or
        #       * fchownat() doesn't implement AT_SYMLINK_NOFOLLOW.
        #         (it returned ENOSUP.)
        # therefore we're out of options--we simply cannot chown the
        # symlink.  give up, suppress the error.
        # (which is what shutil always did in this circumstance.)
        pass
    if hasattr(st, 'st_flags'):
        try:
            lookup("chflags")(dst, st.st_flags, follow_symlinks=follow)
        except OSError as why:
            for err in 'EOPNOTSUPP', 'ENOTSUP':
                if hasattr(errno, err) and why.errno == getattr(errno, err):
                    break
            else:
                raise

def copy(src, dst, *, follow_symlinks=True):
    """Copy data and mode bits ("cp src dst"). Return the file's destination.

    The destination may be a directory.

    If follow_symlinks is false, symlinks won't be followed. This
    resembles GNU's "cp -P src dst".

    If source and destination are the same file, a SameFileError will be
    raised.

    """
    if os.path.isdir(dst):
        dst = os.path.join(dst, os.path.basename(src))
    copyfile(src, dst, follow_symlinks=follow_symlinks)
    copymode(src, dst, follow_symlinks=follow_symlinks)
    return dst

def copy2(src, dst, *, follow_symlinks=True):
    """Copy data and metadata. Return the file's destination.

    Metadata is copied with copystat(). Please see the copystat function
    for more information.

    The destination may be a directory.

    If follow_symlinks is false, symlinks won't be followed. This
    resembles GNU's "cp -P src dst".
    """
    if os.path.isdir(dst):
        dst = os.path.join(dst, os.path.basename(src))

    if hasattr(_winapi, "CopyFile2"):
        src_ = os.fsdecode(src)
        dst_ = os.fsdecode(dst)
        flags = _winapi.COPY_FILE_ALLOW_DECRYPTED_DESTINATION # for compat
        if not follow_symlinks:
            flags |= _winapi.COPY_FILE_COPY_SYMLINK
        try:
            _winapi.CopyFile2(src_, dst_, flags)
            return dst
        except OSError as exc:
            if (exc.winerror == _winapi.ERROR_PRIVILEGE_NOT_HELD
                and not follow_symlinks):
                # Likely encountered a symlink we aren't allowed to create.
                # Fall back on the old code
                pass
            elif exc.winerror == _winapi.ERROR_ACCESS_DENIED:
                # Possibly encountered a hidden or readonly file we can't
                # overwrite. Fall back on old code
                pass
            else:
                raise

    copyfile(src, dst, follow_symlinks=follow_symlinks)
    copystat(src, dst, follow_symlinks=follow_symlinks)
    return dst

def ignore_patterns(*patterns):
    """Function that can be used as copytree() ignore parameter.

    Patterns is a sequence of glob-style patterns
    that are used to exclude files"""
    def _ignore_patterns(path, names):
        ignored_names = []
        for pattern in patterns:
            ignored_names.extend(fnmatch.filter(names, pattern))
        return set(ignored_names)
    return _ignore_patterns

def _copytree(entries, src, dst, symlinks, ignore, copy_function,
              ignore_dangling_symlinks, dirs_exist_ok=False):
    if ignore is not None:
        ignored_names = ignore(os.fspath(src), [x.name for x in entries])
    else:
        ignored_names = ()

    os.makedirs(dst, exist_ok=dirs_exist_ok)
    errors = []
    use_srcentry = copy_function is copy2 or copy_function is copy

    for srcentry in entries:
        if srcentry.name in ignored_names:
            continue
        srcname = os.path.join(src, srcentry.name)
        dstname = os.path.join(dst, srcentry.name)
        srcobj = srcentry if use_srcentry else srcname
        try:
            is_symlink = srcentry.is_symlink()
            if is_symlink and os.name == 'nt':
                # Special check for directory junctions, which appear as
                # symlinks but we want to recurse.
                lstat = srcentry.stat(follow_symlinks=False)
                if lstat.st_reparse_tag == stat.IO_REPARSE_TAG_MOUNT_POINT:
                    is_symlink = False
            if is_symlink:
                linkto = os.readlink(srcname)
                if symlinks:
                    # We can't just leave it to `copy_function` because legacy
                    # code with a custom `copy_function` may rely on copytree
                    # doing the right thing.
                    os.symlink(linkto, dstname)
                    copystat(srcobj, dstname, follow_symlinks=not symlinks)
                else:
                    # ignore dangling symlink if the flag is on
                    if not os.path.exists(linkto) and ignore_dangling_symlinks:
                        continue
                    # otherwise let the copy occur. copy2 will raise an error
                    if srcentry.is_dir():
                        copytree(srcobj, dstname, symlinks, ignore,
                                 copy_function, ignore_dangling_symlinks,
                                 dirs_exist_ok)
                    else:
                        copy_function(srcobj, dstname)
            elif srcentry.is_dir():
                copytree(srcobj, dstname, symlinks, ignore, copy_function,
                         ignore_dangling_symlinks, dirs_exist_ok)
            else:
                # Will raise a SpecialFileError for unsupported file types
                copy_function(srcobj, dstname)
        # catch the Error from the recursive copytree so that we can
        # continue with other files
        except Error as err:
            errors.extend(err.args[0])
        except OSError as why:
            errors.append((srcname, dstname, str(why)))
    try:
        copystat(src, dst)
    except OSError as why:
        # Copying file access times may fail on Windows
        if getattr(why, 'winerror', None) is None:
            errors.append((src, dst, str(why)))
    if errors:
        raise Error(errors)
    return dst

def copytree(src, dst, symlinks=False, ignore=None, copy_function=copy2,
             ignore_dangling_symlinks=False, dirs_exist_ok=False):
    """Recursively copy a directory tree and return the destination directory.

    If exception(s) occur, an Error is raised with a list of reasons.

    If the optional symlinks flag is true, symbolic links in the
    source tree result in symbolic links in the destination tree; if
    it is false, the contents of the files pointed to by symbolic
    links are copied. If the file pointed to by the symlink doesn't
    exist, an exception will be added in the list of errors raised in
    an Error exception at the end of the copy process.

    You can set the optional ignore_dangling_symlinks flag to true if you
    want to silence this exception. Notice that this has no effect on
    platforms that don't support os.symlink.

    The optional ignore argument is a callable. If given, it
    is called with the `src` parameter, which is the directory
    being visited by copytree(), and `names` which is the list of
    `src` contents, as returned by os.listdir():

        callable(src, names) -> ignored_names

    Since copytree() is called recursively, the callable will be
    called once for each directory that is copied. It returns a
    list of names relative to the `src` directory that should
    not be copied.

    The optional copy_function argument is a callable that will be used
    to copy each file. It will be called with the source path and the
    destination path as arguments. By default, copy2() is used, but any
    function that supports the same signature (like copy()) can be used.

    If dirs_exist_ok is false (the default) and `dst` already exists, a
    `FileExistsError` is raised. If `dirs_exist_ok` is true, the copying
    operation will continue if it encounters existing directories, and files
    within the `dst` tree will be overwritten by corresponding files from the
    `src` tree.
    """
    sys.audit("shutil.copytree", src, dst)
    with os.scandir(src) as itr:
        entries = list(itr)
    return _copytree(entries=entries, src=src, dst=dst, symlinks=symlinks,
                     ignore=ignore, copy_function=copy_function,
                     ignore_dangling_symlinks=ignore_dangling_symlinks,
                     dirs_exist_ok=dirs_exist_ok)

if hasattr(os.stat_result, 'st_file_attributes'):
    def _rmtree_islink(st):
        return (stat.S_ISLNK(st.st_mode) or
            (st.st_file_attributes & stat.FILE_ATTRIBUTE_REPARSE_POINT
                and st.st_reparse_tag == stat.IO_REPARSE_TAG_MOUNT_POINT))
else:
    def _rmtree_islink(st):
        return stat.S_ISLNK(st.st_mode)

# version vulnerable to race conditions
def _rmtree_unsafe(path, onexc):
    def onerror(err):
        if not isinstance(err, FileNotFoundError):
            onexc(os.scandir, err.filename, err)
    results = os.walk(path, topdown=False, onerror=onerror, followlinks=os._walk_symlinks_as_files)
    for dirpath, dirnames, filenames in results:
        for name in dirnames:
            fullname = os.path.join(dirpath, name)
            try:
                os.rmdir(fullname)
            except FileNotFoundError:
                continue
            except OSError as err:
                onexc(os.rmdir, fullname, err)
        for name in filenames:
            fullname = os.path.join(dirpath, name)
            try:
                os.unlink(fullname)
            except FileNotFoundError:
                continue
            except OSError as err:
                onexc(os.unlink, fullname, err)
    try:
        os.rmdir(path)
    except FileNotFoundError:
        pass
    except OSError as err:
        onexc(os.rmdir, path, err)

# Version using fd-based APIs to protect against races
def _rmtree_safe_fd(stack, onexc):
    # Each stack item has four elements:
    # * func: The first operation to perform: os.lstat, os.close or os.rmdir.
    #   Walking a directory starts with an os.lstat() to detect symlinks; in
    #   this case, func is updated before subsequent operations and passed to
    #   onexc() if an error occurs.
    # * dirfd: Open file descriptor, or None if we're processing the top-level
    #   directory given to rmtree() and the user didn't supply dir_fd.
    # * path: Path of file to operate upon. This is passed to onexc() if an
    #   error occurs.
    # * orig_entry: os.DirEntry, or None if we're processing the top-level
    #   directory given to rmtree(). We used the cached stat() of the entry to
    #   save a call to os.lstat() when walking subdirectories.
    func, dirfd, path, orig_entry = stack.pop()
    name = path if orig_entry is None else orig_entry.name
    try:
        if func is os.close:
            os.close(dirfd)
            return
        if func is os.rmdir:
            os.rmdir(name, dir_fd=dirfd)
            return

        # Note: To guard against symlink races, we use the standard
        # lstat()/open()/fstat() trick.
        assert func is os.lstat
        if orig_entry is None:
            orig_st = os.lstat(name, dir_fd=dirfd)
        else:
            orig_st = orig_entry.stat(follow_symlinks=False)

        func = os.open  # For error reporting.
        topfd = os.open(name, os.O_RDONLY | os.O_NONBLOCK, dir_fd=dirfd)

        func = os.path.islink  # For error reporting.
        try:
            if not os.path.samestat(orig_st, os.fstat(topfd)):
                # Symlinks to directories are forbidden, see GH-46010.
                raise OSError("Cannot call rmtree on a symbolic link")
            stack.append((os.rmdir, dirfd, path, orig_entry))
        finally:
            stack.append((os.close, topfd, path, orig_entry))

        func = os.scandir  # For error reporting.
        with os.scandir(topfd) as scandir_it:
            entries = list(scandir_it)
        for entry in entries:
            fullname = os.path.join(path, entry.name)
            try:
                if entry.is_dir(follow_symlinks=False):
                    # Traverse into sub-directory.
                    stack.append((os.lstat, topfd, fullname, entry))
                    continue
            except FileNotFoundError:
                continue
            except OSError:
                pass
            try:
                os.unlink(entry.name, dir_fd=topfd)
            except FileNotFoundError:
                continue
            except OSError as err:
                onexc(os.unlink, fullname, err)
    except FileNotFoundError as err:
        if orig_entry is None or func is os.close:
            err.filename = path
            onexc(func, path, err)
    except OSError as err:
        err.filename = path
        onexc(func, path, err)

_use_fd_functions = ({os.open, os.stat, os.unlink, os.rmdir} <=
                     os.supports_dir_fd and
                     os.scandir in os.supports_fd and
                     os.stat in os.supports_follow_symlinks)

def rmtree(path, ignore_errors=False, onerror=None, *, onexc=None, dir_fd=None):
    """Recursively delete a directory tree.

    If dir_fd is not None, it should be a file descriptor open to a directory;
    path will then be relative to that directory.
    dir_fd may not be implemented on your platform.
    If it is unavailable, using it will raise a NotImplementedError.

    If ignore_errors is set, errors are ignored; otherwise, if onexc or
    onerror is set, it is called to handle the error with arguments (func,
    path, exc_info) where func is platform and implementation dependent;
    path is the argument to that function that caused it to fail; and
    the value of exc_info describes the exception. For onexc it is the
    exception instance, and for onerror it is a tuple as returned by
    sys.exc_info().  If ignore_errors is false and both onexc and
    onerror are None, the exception is reraised.

    onerror is deprecated and only remains for backwards compatibility.
    If both onerror and onexc are set, onerror is ignored and onexc is used.
    """

    sys.audit("shutil.rmtree", path, dir_fd)
    if ignore_errors:
        def onexc(*args):
            pass
    elif onerror is None and onexc is None:
        def onexc(*args):
            raise
    elif onexc is None:
        if onerror is None:
            def onexc(*args):
                raise
        else:
            # delegate to onerror
            def onexc(*args):
                func, path, exc = args
                if exc is None:
                    exc_info = None, None, None
                else:
                    exc_info = type(exc), exc, exc.__traceback__
                return onerror(func, path, exc_info)

    if _use_fd_functions:
        # While the unsafe rmtree works fine on bytes, the fd based does not.
        if isinstance(path, bytes):
            path = os.fsdecode(path)
        stack = [(os.lstat, dir_fd, path, None)]
        try:
            while stack:
                _rmtree_safe_fd(stack, onexc)
        finally:
            # Close any file descriptors still on the stack.
            while stack:
                func, fd, path, entry = stack.pop()
                if func is not os.close:
                    continue
                try:
                    os.close(fd)
                except OSError as err:
                    onexc(os.close, path, err)
    else:
        if dir_fd is not None:
            raise NotImplementedError("dir_fd unavailable on this platform")
        try:
            st = os.lstat(path)
        except OSError as err:
            onexc(os.lstat, path, err)
            return
        try:
            if _rmtree_islink(st):
                # symlinks to directories are forbidden, see bug #1669
                raise OSError("Cannot call rmtree on a symbolic link")
        except OSError as err:
            onexc(os.path.islink, path, err)
            # can't continue even if onexc hook returns
            return
        return _rmtree_unsafe(path, onexc)

# Allow introspection of whether or not the hardening against symlink
# attacks is supported on the current platform
rmtree.avoids_symlink_attacks = _use_fd_functions

def _basename(path):
    """A basename() variant which first strips the trailing slash, if present.
    Thus we always get the last component of the path, even for directories.

    path: Union[PathLike, str]

    e.g.
    >>> os.path.basename('/bar/foo')
    'foo'
    >>> os.path.basename('/bar/foo/')
    ''
    >>> _basename('/bar/foo/')
    'foo'
    """
    path = os.fspath(path)
    sep = os.path.sep + (os.path.altsep or '')
    return os.path.basename(path.rstrip(sep))

def move(src, dst, copy_function=copy2):
    """Recursively move a file or directory to another location. This is
    similar to the Unix "mv" command. Return the file or directory's
    destination.

    If dst is an existing directory or a symlink to a directory, then src is
    moved inside that directory. The destination path in that directory must
    not already exist.

    If dst already exists but is not a directory, it may be overwritten
    depending on os.rename() semantics.

    If the destination is on our current filesystem, then rename() is used.
    Otherwise, src is copied to the destination and then removed. Symlinks are
    recreated under the new name if os.rename() fails because of cross
    filesystem renames.

    The optional `copy_function` argument is a callable that will be used
    to copy the source or it will be delegated to `copytree`.
    By default, copy2() is used, but any function that supports the same
    signature (like copy()) can be used.

    A lot more could be done here...  A look at a mv.c shows a lot of
    the issues this implementation glosses over.

    """
    sys.audit("shutil.move", src, dst)
    real_dst = dst
    if os.path.isdir(dst):
        if _samefile(src, dst) and not os.path.islink(src):
            # We might be on a case insensitive filesystem,
            # perform the rename anyway.
            os.rename(src, dst)
            return

        # Using _basename instead of os.path.basename is important, as we must
        # ignore any trailing slash to avoid the basename returning ''
        real_dst = os.path.join(dst, _basename(src))

        if os.path.exists(real_dst):
            raise Error("Destination path '%s' already exists" % real_dst)
    try:
        os.rename(src, real_dst)
    except OSError:
        if os.path.islink(src):
            linkto = os.readlink(src)
            os.symlink(linkto, real_dst)
            os.unlink(src)
        elif os.path.isdir(src):
            if _destinsrc(src, dst):
                raise Error("Cannot move a directory '%s' into itself"
                            " '%s'." % (src, dst))
            if (_is_immutable(src)
                    or (not os.access(src, os.W_OK) and os.listdir(src)
                        and sys.platform == 'darwin')):
                raise PermissionError("Cannot move the non-empty directory "
                                      "'%s': Lacking write permission to '%s'."
                                      % (src, src))
            copytree(src, real_dst, copy_function=copy_function,
                     symlinks=True)
            rmtree(src)
        else:
            copy_function(src, real_dst)
            os.unlink(src)
    return real_dst

def _destinsrc(src, dst):
    src = os.path.abspath(src)
    dst = os.path.abspath(dst)
    if not src.endswith(os.path.sep):
        src += os.path.sep
    if not dst.endswith(os.path.sep):
        dst += os.path.sep
    return dst.startswith(src)

def _is_immutable(src):
    st = _stat(src)
    immutable_states = [stat.UF_IMMUTABLE, stat.SF_IMMUTABLE]
    return hasattr(st, 'st_flags') and st.st_flags in immutable_states

def _get_gid(name):
    """Returns a gid, given a group name."""
    if name is None:
        return None

    try:
        from grp import getgrnam
    except ImportError:
        return None

    try:
        result = getgrnam(name)
    except KeyError:
        result = None
    if result is not None:
        return result[2]
    return None

def _get_uid(name):
    """Returns an uid, given a user name."""
    if name is None:
        return None

    try:
        from pwd import getpwnam
    except ImportError:
        return None

    try:
        result = getpwnam(name)
    except KeyError:
        result = None
    if result is not None:
        return result[2]
    return None

def _make_tarball(base_name, base_dir, compress="gzip", verbose=0, dry_run=0,
                  owner=None, group=None, logger=None, root_dir=None):
    """Create a (possibly compressed) tar file from all the files under
    'base_dir'.

    'compress' must be "gzip" (the default), "bzip2", "xz", or None.

    'owner' and 'group' can be used to define an owner and a group for the
    archive that is being built. If not provided, the current owner and group
    will be used.

    The output tar file will be named 'base_name' +  ".tar", possibly plus
    the appropriate compression extension (".gz", ".bz2", or ".xz").

    Returns the output filename.
    """
    if compress is None:
        tar_compression = ''
    elif _ZLIB_SUPPORTED and compress == 'gzip':
        tar_compression = 'gz'
    elif _BZ2_SUPPORTED and compress == 'bzip2':
        tar_compression = 'bz2'
    elif _LZMA_SUPPORTED and compress == 'xz':
        tar_compression = 'xz'
    else:
        raise ValueError("bad value for 'compress', or compression format not "
                         "supported : {0}".format(compress))

    import tarfile  # late import for breaking circular dependency

    compress_ext = '.' + tar_compression if compress else ''
    archive_name = base_name + '.tar' + compress_ext
    archive_dir = os.path.dirname(archive_name)

    if archive_dir and not os.path.exists(archive_dir):
        if logger is not None:
            logger.info("creating %s", archive_dir)
        if not dry_run:
            os.makedirs(archive_dir)

    # creating the tarball
    if logger is not None:
        logger.info('Creating tar archive')

    uid = _get_uid(owner)
    gid = _get_gid(group)

    def _set_uid_gid(tarinfo):
        if gid is not None:
            tarinfo.gid = gid
            tarinfo.gname = group
        if uid is not None:
            tarinfo.uid = uid
            tarinfo.uname = owner
        return tarinfo

    if not dry_run:
        tar = tarfile.open(archive_name, 'w|%s' % tar_compression)
        arcname = base_dir
        if root_dir is not None:
            base_dir = os.path.join(root_dir, base_dir)
        try:
            tar.add(base_dir, arcname, filter=_set_uid_gid)
        finally:
            tar.close()

    if root_dir is not None:
        archive_name = os.path.abspath(archive_name)
    return archive_name

def _make_zipfile(base_name, base_dir, verbose=0, dry_run=0,
                  logger=None, owner=None, group=None, root_dir=None):
    """Create a zip file from all the files under 'base_dir'.

    The output zip file will be named 'base_name' + ".zip".  Returns the
    name of the output zip file.
    """
    import zipfile  # late import for breaking circular dependency

    zip_filename = base_name + ".zip"
    archive_dir = os.path.dirname(base_name)

    if archive_dir and not os.path.exists(archive_dir):
        if logger is not None:
            logger.info("creating %s", archive_dir)
        if not dry_run:
            os.makedirs(archive_dir)

    if logger is not None:
        logger.info("creating '%s' and adding '%s' to it",
                    zip_filename, base_dir)

    if not dry_run:
        with zipfile.ZipFile(zip_filename, "w",
                             compression=zipfile.ZIP_DEFLATED) as zf:
            arcname = os.path.normpath(base_dir)
            if root_dir is not None:
                base_dir = os.path.join(root_dir, base_dir)
            base_dir = os.path.normpath(base_dir)
            if arcname != os.curdir:
                zf.write(base_dir, arcname)
                if logger is not None:
                    logger.info("adding '%s'", base_dir)
            for dirpath, dirnames, filenames in os.walk(base_dir):
                arcdirpath = dirpath
                if root_dir is not None:
                    arcdirpath = os.path.relpath(arcdirpath, root_dir)
                arcdirpath = os.path.normpath(arcdirpath)
                for name in sorted(dirnames):
                    path = os.path.join(dirpath, name)
                    arcname = os.path.join(arcdirpath, name)
                    zf.write(path, arcname)
                    if logger is not None:
                        logger.info("adding '%s'", path)
                for name in filenames:
                    path = os.path.join(dirpath, name)
                    path = os.path.normpath(path)
                    if os.path.isfile(path):
                        arcname = os.path.join(arcdirpath, name)
                        zf.write(path, arcname)
                        if logger is not None:
                            logger.info("adding '%s'", path)

    if root_dir is not None:
        zip_filename = os.path.abspath(zip_filename)
    return zip_filename

_make_tarball.supports_root_dir = True
_make_zipfile.supports_root_dir = True

# Maps the name of the archive format to a tuple containing:
# * the archiving function
# * extra keyword arguments
# * description
_ARCHIVE_FORMATS = {
    'tar':   (_make_tarball, [('compress', None)],
              "uncompressed tar file"),
}

if _ZLIB_SUPPORTED:
    _ARCHIVE_FORMATS['gztar'] = (_make_tarball, [('compress', 'gzip')],
                                "gzip'ed tar-file")
    _ARCHIVE_FORMATS['zip'] = (_make_zipfile, [], "ZIP file")

if _BZ2_SUPPORTED:
    _ARCHIVE_FORMATS['bztar'] = (_make_tarball, [('compress', 'bzip2')],
                                "bzip2'ed tar-file")

if _LZMA_SUPPORTED:
    _ARCHIVE_FORMATS['xztar'] = (_make_tarball, [('compress', 'xz')],
                                "xz'ed tar-file")

def get_archive_formats():
    """Returns a list of supported formats for archiving and unarchiving.

    Each element of the returned sequence is a tuple (name, description)
    """
    formats = [(name, registry[2]) for name, registry in
               _ARCHIVE_FORMATS.items()]
    formats.sort()
    return formats

def register_archive_format(name, function, extra_args=None, description=''):
    """Registers an archive format.

    name is the name of the format. function is the callable that will be
    used to create archives. If provided, extra_args is a sequence of
    (name, value) tuples that will be passed as arguments to the callable.
    description can be provided to describe the format, and will be returned
    by the get_archive_formats() function.
    """
    if extra_args is None:
        extra_args = []
    if not callable(function):
        raise TypeError('The %s object is not callable' % function)
    if not isinstance(extra_args, (tuple, list)):
        raise TypeError('extra_args needs to be a sequence')
    for element in extra_args:
        if not isinstance(element, (tuple, list)) or len(element) !=2:
            raise TypeError('extra_args elements are : (arg_name, value)')

    _ARCHIVE_FORMATS[name] = (function, extra_args, description)

def unregister_archive_format(name):
    del _ARCHIVE_FORMATS[name]

def make_archive(base_name, format, root_dir=None, base_dir=None, verbose=0,
                 dry_run=0, owner=None, group=None, logger=None):
    """Create an archive file (eg. zip or tar).

    'base_name' is the name of the file to create, minus any format-specific
    extension; 'format' is the archive format: one of "zip", "tar", "gztar",
    "bztar", or "xztar".  Or any other registered format.

    'root_dir' is a directory that will be the root directory of the
    archive; ie. we typically chdir into 'root_dir' before creating the
    archive.  'base_dir' is the directory where we start archiving from;
    ie. 'base_dir' will be the common prefix of all files and
    directories in the archive.  'root_dir' and 'base_dir' both default
    to the current directory.  Returns the name of the archive file.

    'owner' and 'group' are used when creating a tar archive. By default,
    uses the current owner and group.
    """
    sys.audit("shutil.make_archive", base_name, format, root_dir, base_dir)
    try:
        format_info = _ARCHIVE_FORMATS[format]
    except KeyError:
        raise ValueError("unknown archive format '%s'" % format) from None

    kwargs = {'dry_run': dry_run, 'logger': logger,
              'owner': owner, 'group': group}

    func = format_info[0]
    for arg, val in format_info[1]:
        kwargs[arg] = val

    if base_dir is None:
        base_dir = os.curdir

    supports_root_dir = getattr(func, 'supports_root_dir', False)
    save_cwd = None
    if root_dir is not None:
        stmd = os.stat(root_dir).st_mode
        if not stat.S_ISDIR(stmd):
            raise NotADirectoryError(errno.ENOTDIR, 'Not a directory', root_dir)

        if supports_root_dir:
            # Support path-like base_name here for backwards-compatibility.
            base_name = os.fspath(base_name)
            kwargs['root_dir'] = root_dir
        else:
            save_cwd = os.getcwd()
            if logger is not None:
                logger.debug("changing into '%s'", root_dir)
            base_name = os.path.abspath(base_name)
            if not dry_run:
                os.chdir(root_dir)

    try:
        filename = func(base_name, base_dir, **kwargs)
    finally:
        if save_cwd is not None:
            if logger is not None:
                logger.debug("changing back to '%s'", save_cwd)
            os.chdir(save_cwd)

    return filename


def get_unpack_formats():
    """Returns a list of supported formats for unpacking.

    Each element of the returned sequence is a tuple
    (name, extensions, description)
    """
    formats = [(name, info[0], info[3]) for name, info in
               _UNPACK_FORMATS.items()]
    formats.sort()
    return formats

def _check_unpack_options(extensions, function, extra_args):
    """Checks what gets registered as an unpacker."""
    # first make sure no other unpacker is registered for this extension
    existing_extensions = {}
    for name, info in _UNPACK_FORMATS.items():
        for ext in info[0]:
            existing_extensions[ext] = name

    for extension in extensions:
        if extension in existing_extensions:
            msg = '%s is already registered for "%s"'
            raise RegistryError(msg % (extension,
                                       existing_extensions[extension]))

    if not callable(function):
        raise TypeError('The registered function must be a callable')


def register_unpack_format(name, extensions, function, extra_args=None,
                           description=''):
    """Registers an unpack format.

    `name` is the name of the format. `extensions` is a list of extensions
    corresponding to the format.

    `function` is the callable that will be
    used to unpack archives. The callable will receive archives to unpack.
    If it's unable to handle an archive, it needs to raise a ReadError
    exception.

    If provided, `extra_args` is a sequence of
    (name, value) tuples that will be passed as arguments to the callable.
    description can be provided to describe the format, and will be returned
    by the get_unpack_formats() function.
    """
    if extra_args is None:
        extra_args = []
    _check_unpack_options(extensions, function, extra_args)
    _UNPACK_FORMATS[name] = extensions, function, extra_args, description

def unregister_unpack_format(name):
    """Removes the pack format from the registry."""
    del _UNPACK_FORMATS[name]

def _ensure_directory(path):
    """Ensure that the parent directory of `path` exists"""
    dirname = os.path.dirname(path)
    if not os.path.isdir(dirname):
        os.makedirs(dirname)

def _unpack_zipfile(filename, extract_dir):
    """Unpack zip `filename` to `extract_dir`
    """
    import zipfile  # late import for breaking circular dependency

    if not zipfile.is_zipfile(filename):
        raise ReadError("%s is not a zip file" % filename)

    zip = zipfile.ZipFile(filename)
    try:
        for info in zip.infolist():
            name = info.filename

            # don't extract absolute paths or ones with .. in them
            if name.startswith('/') or '..' in name:
                continue

            targetpath = os.path.join(extract_dir, *name.split('/'))
            if not targetpath:
                continue

            _ensure_directory(targetpath)
            if not name.endswith('/'):
                # file
                with zip.open(name, 'r') as source, \
                        open(targetpath, 'wb') as target:
                    copyfileobj(source, target)
    finally:
        zip.close()

def _unpack_tarfile(filename, extract_dir, *, filter=None):
    """Unpack tar/tar.gz/tar.bz2/tar.xz `filename` to `extract_dir`
    """
    import tarfile  # late import for breaking circular dependency
    try:
        tarobj = tarfile.open(filename)
    except tarfile.TarError:
        raise ReadError(
            "%s is not a compressed or uncompressed tar file" % filename)
    try:
        tarobj.extractall(extract_dir, filter=filter)
    finally:
        tarobj.close()

# Maps the name of the unpack format to a tuple containing:
# * extensions
# * the unpacking function
# * extra keyword arguments
# * description
_UNPACK_FORMATS = {
    'tar':   (['.tar'], _unpack_tarfile, [], "uncompressed tar file"),
    'zip':   (['.zip'], _unpack_zipfile, [], "ZIP file"),
}

if _ZLIB_SUPPORTED:
    _UNPACK_FORMATS['gztar'] = (['.tar.gz', '.tgz'], _unpack_tarfile, [],
                                "gzip'ed tar-file")

if _BZ2_SUPPORTED:
    _UNPACK_FORMATS['bztar'] = (['.tar.bz2', '.tbz2'], _unpack_tarfile, [],
                                "bzip2'ed tar-file")

if _LZMA_SUPPORTED:
    _UNPACK_FORMATS['xztar'] = (['.tar.xz', '.txz'], _unpack_tarfile, [],
                                "xz'ed tar-file")

def _find_unpack_format(filename):
    for name, info in _UNPACK_FORMATS.items():
        for extension in info[0]:
            if filename.endswith(extension):
                return name
    return None

def unpack_archive(filename, extract_dir=None, format=None, *, filter=None):
    """Unpack an archive.

    `filename` is the name of the archive.

    `extract_dir` is the name of the target directory, where the archive
    is unpacked. If not provided, the current working directory is used.

    `format` is the archive format: one of "zip", "tar", "gztar", "bztar",
    or "xztar".  Or any other registered format.  If not provided,
    unpack_archive will use the filename extension and see if an unpacker
    was registered for that extension.

    In case none is found, a ValueError is raised.

    If `filter` is given, it is passed to the underlying
    extraction function.
    """
    sys.audit("shutil.unpack_archive", filename, extract_dir, format)

    if extract_dir is None:
        extract_dir = os.getcwd()

    extract_dir = os.fspath(extract_dir)
    filename = os.fspath(filename)

    if filter is None:
        filter_kwargs = {}
    else:
        filter_kwargs = {'filter': filter}
    if format is not None:
        try:
            format_info = _UNPACK_FORMATS[format]
        except KeyError:
            raise ValueError("Unknown unpack format '{0}'".format(format)) from None

        func = format_info[1]
        func(filename, extract_dir, **dict(format_info[2]), **filter_kwargs)
    else:
        # we need to look at the registered unpackers supported extensions
        format = _find_unpack_format(filename)
        if format is None:
            raise ReadError("Unknown archive format '{0}'".format(filename))

        func = _UNPACK_FORMATS[format][1]
        kwargs = dict(_UNPACK_FORMATS[format][2]) | filter_kwargs
        func(filename, extract_dir, **kwargs)


if hasattr(os, 'statvfs'):

    __all__.append('disk_usage')
    _ntuple_diskusage = collections.namedtuple('usage', 'total used free')
    _ntuple_diskusage.total.__doc__ = 'Total space in bytes'
    _ntuple_diskusage.used.__doc__ = 'Used space in bytes'
    _ntuple_diskusage.free.__doc__ = 'Free space in bytes'

    def disk_usage(path):
        """Return disk usage statistics about the given path.

        Returned value is a named tuple with attributes 'total', 'used' and
        'free', which are the amount of total, used and free space, in bytes.
        """
        st = os.statvfs(path)
        free = st.f_bavail * st.f_frsize
        total = st.f_blocks * st.f_frsize
        used = (st.f_blocks - st.f_bfree) * st.f_frsize
        return _ntuple_diskusage(total, used, free)

elif _WINDOWS:

    __all__.append('disk_usage')
    _ntuple_diskusage = collections.namedtuple('usage', 'total used free')

    def disk_usage(path):
        """Return disk usage statistics about the given path.

        Returned values is a named tuple with attributes 'total', 'used' and
        'free', which are the amount of total, used and free space, in bytes.
        """
        total, free = nt._getdiskusage(path)
        used = total - free
        return _ntuple_diskusage(total, used, free)


def chown(path, user=None, group=None, *, dir_fd=None, follow_symlinks=True):
    """Change owner user and group of the given path.

    user and group can be the uid/gid or the user/group names, and in that case,
    they are converted to their respective uid/gid.

    If dir_fd is set, it should be an open file descriptor to the directory to
    be used as the root of *path* if it is relative.

    If follow_symlinks is set to False and the last element of the path is a
    symbolic link, chown will modify the link itself and not the file being
    referenced by the link.
    """
    sys.audit('shutil.chown', path, user, group)

    if user is None and group is None:
        raise ValueError("user and/or group must be set")

    _user = user
    _group = group

    # -1 means don't change it
    if user is None:
        _user = -1
    # user can either be an int (the uid) or a string (the system username)
    elif isinstance(user, str):
        _user = _get_uid(user)
        if _user is None:
            raise LookupError("no such user: {!r}".format(user))

    if group is None:
        _group = -1
    elif not isinstance(group, int):
        _group = _get_gid(group)
        if _group is None:
            raise LookupError("no such group: {!r}".format(group))

    os.chown(path, _user, _group, dir_fd=dir_fd,
             follow_symlinks=follow_symlinks)

def get_terminal_size(fallback=(80, 24)):
    """Get the size of the terminal window.

    For each of the two dimensions, the environment variable, COLUMNS
    and LINES respectively, is checked. If the variable is defined and
    the value is a positive integer, it is used.

    When COLUMNS or LINES is not defined, which is the common case,
    the terminal connected to sys.__stdout__ is queried
    by invoking os.get_terminal_size.

    If the terminal size cannot be successfully queried, either because
    the system doesn't support querying, or because we are not
    connected to a terminal, the value given in fallback parameter
    is used. Fallback defaults to (80, 24) which is the default
    size used by many terminal emulators.

    The value returned is a named tuple of type os.terminal_size.
    """
    # columns, lines are the working values
    try:
        columns = int(os.environ['COLUMNS'])
    except (KeyError, ValueError):
        columns = 0

    try:
        lines = int(os.environ['LINES'])
    except (KeyError, ValueError):
        lines = 0

    # only query if necessary
    if columns <= 0 or lines <= 0:
        try:
            size = os.get_terminal_size(sys.__stdout__.fileno())
        except (AttributeError, ValueError, OSError):
            # stdout is None, closed, detached, or not a terminal, or
            # os.get_terminal_size() is unsupported
            size = os.terminal_size(fallback)
        if columns <= 0:
            columns = size.columns or fallback[0]
        if lines <= 0:
            lines = size.lines or fallback[1]

    return os.terminal_size((columns, lines))


# Check that a given file can be accessed with the correct mode.
# Additionally check that `file` is not a directory, as on Windows
# directories pass the os.access check.
def _access_check(fn, mode):
    return (os.path.exists(fn) and os.access(fn, mode)
            and not os.path.isdir(fn))


def _win_path_needs_curdir(cmd, mode):
    """
    On Windows, we can use NeedCurrentDirectoryForExePath to figure out
    if we should add the cwd to PATH when searching for executables if
    the mode is executable.
    """
    return (not (mode & os.X_OK)) or _winapi.NeedCurrentDirectoryForExePath(
                os.fsdecode(cmd))


def which(cmd, mode=os.F_OK | os.X_OK, path=None):
    """Given a command, mode, and a PATH string, return the path which
    conforms to the given mode on the PATH, or None if there is no such
    file.

    `mode` defaults to os.F_OK | os.X_OK. `path` defaults to the result
    of os.environ.get("PATH"), or can be overridden with a custom search
    path.

    """
    use_bytes = isinstance(cmd, bytes)

    # If we're given a path with a directory part, look it up directly rather
    # than referring to PATH directories. This includes checking relative to
    # the current directory, e.g. ./script
    dirname, cmd = os.path.split(cmd)
    if dirname:
        path = [dirname]
    else:
        if path is None:
            path = os.environ.get("PATH", None)
            if path is None:
                try:
                    path = os.confstr("CS_PATH")
                except (AttributeError, ValueError):
                    # os.confstr() or CS_PATH is not available
                    path = os.defpath
            # bpo-35755: Don't use os.defpath if the PATH environment variable
            # is set to an empty string

        # PATH='' doesn't match, whereas PATH=':' looks in the current
        # directory
        if not path:
            return None

        if use_bytes:
            path = os.fsencode(path)
            path = path.split(os.fsencode(os.pathsep))
        else:
            path = os.fsdecode(path)
            path = path.split(os.pathsep)

        if sys.platform == "win32" and _win_path_needs_curdir(cmd, mode):
            curdir = os.curdir
            if use_bytes:
                curdir = os.fsencode(curdir)
            path.insert(0, curdir)

    if sys.platform == "win32":
        # PATHEXT is necessary to check on Windows.
        pathext_source = os.getenv("PATHEXT") or _WIN_DEFAULT_PATHEXT
        pathext = pathext_source.split(os.pathsep)
        pathext = [ext.rstrip('.') for ext in pathext if ext]

        if use_bytes:
            pathext = [os.fsencode(ext) for ext in pathext]

        files = [cmd + ext for ext in pathext]

        # If X_OK in mode, simulate the cmd.exe behavior: look at direct
        # match if and only if the extension is in PATHEXT.
        # If X_OK not in mode, simulate the first result of where.exe:
        # always look at direct match before a PATHEXT match.
        normcmd = cmd.upper()
        if not (mode & os.X_OK) or any(normcmd.endswith(ext.upper()) for ext in pathext):
            files.insert(0, cmd)
    else:
        # On other platforms you don't have things like PATHEXT to tell you
        # what file suffixes are executable, so just pass on cmd as-is.
        files = [cmd]

    seen = set()
    for dir in path:
        normdir = os.path.normcase(dir)
        if normdir not in seen:
            seen.add(normdir)
            for thefile in files:
                name = os.path.join(dir, thefile)
                if _access_check(name, mode):
                    return name
    return None
```
