## Supplementary software v0.2.1 for "Virtual control arms for paediatric myopia trials: external validation of axial-elongation models": signal.py

```
import _signal
from _signal import *
from enum import IntEnum as _IntEnum

_globals = globals()

_IntEnum._convert_(
        'Signals', __name__,
        lambda name:
            name.isupper()
            and (name.startswith('SIG') and not name.startswith('SIG_'))
            or name.startswith('CTRL_'))

_IntEnum._convert_(
        'Handlers', __name__,
        lambda name: name in ('SIG_DFL', 'SIG_IGN'))

if 'pthread_sigmask' in _globals:
    _IntEnum._convert_(
            'Sigmasks', __name__,
            lambda name: name in ('SIG_BLOCK', 'SIG_UNBLOCK', 'SIG_SETMASK'))


def _int_to_enum(value, enum_klass):
    """Convert a possible numeric value to an IntEnum member.
    If it's not a known member, return the value itself.
    """
    if not isinstance(value, int):
        return value
    try:
        return enum_klass(value)
    except ValueError:
        return value


def _enum_to_int(value):
    """Convert an IntEnum member to a numeric value.
    If it's not an IntEnum member return the value itself.
    """
    try:
        return int(value)
    except (ValueError, TypeError):
        return value


# Similar to functools.wraps(), but only assign __doc__.
# __module__ should be preserved,
# __name__ and __qualname__ are already fine,
# __annotations__ is not set.
def _wraps(wrapped):
    def decorator(wrapper):
        wrapper.__doc__ = wrapped.__doc__
        return wrapper
    return decorator

@_wraps(_signal.signal)
def signal(signalnum, handler):
    handler = _signal.signal(_enum_to_int(signalnum), _enum_to_int(handler))
    return _int_to_enum(handler, Handlers)


@_wraps(_signal.getsignal)
def getsignal(signalnum):
    handler = _signal.getsignal(signalnum)
    return _int_to_enum(handler, Handlers)


if 'pthread_sigmask' in _globals:
    @_wraps(_signal.pthread_sigmask)
    def pthread_sigmask(how, mask):
        sigs_set = _signal.pthread_sigmask(how, mask)
        return set(_int_to_enum(x, Signals) for x in sigs_set)


if 'sigpending' in _globals:
    @_wraps(_signal.sigpending)
    def sigpending():
        return {_int_to_enum(x, Signals) for x in _signal.sigpending()}


if 'sigwait' in _globals:
    @_wraps(_signal.sigwait)
    def sigwait(sigset):
        retsig = _signal.sigwait(sigset)
        return _int_to_enum(retsig, Signals)


if 'valid_signals' in _globals:
    @_wraps(_signal.valid_signals)
    def valid_signals():
        return {_int_to_enum(x, Signals) for x in _signal.valid_signals()}


del _globals, _wraps
```
