## Supplementary software v0.2.1 for "Virtual control arms for paediatric myopia trials: external validation of axial-elongation models": site.py

```
"""Append module search paths for third-party packages to sys.path.

****************************************************************
* This module is automatically imported during initialization. *
****************************************************************

This will append site-specific paths to the module search path.  On
Unix (including Mac OSX), it starts with sys.prefix and
sys.exec_prefix (if different) and appends
lib/python<version>/site-packages.
On other platforms (such as Windows), it tries each of the
prefixes directly, as well as with lib/site-packages appended.  The
resulting directories, if they exist, are appended to sys.path, and
also inspected for path configuration files.

If a file named "pyvenv.cfg" exists one directory above sys.executable,
sys.prefix and sys.exec_prefix are set to that directory and
it is also checked for site-packages (sys.base_prefix and
sys.base_exec_prefix will always be the "real" prefixes of the Python
installation). If "pyvenv.cfg" (a bootstrap configuration file) contains
the key "include-system-site-packages" set to anything other than "false"
(case-insensitive), the system-level prefixes will still also be
searched for site-packages; otherwise they won't.

All of the resulting site-specific directories, if they exist, are
appended to sys.path, and also inspected for path configuration
files.

A path configuration file is a file whose name has the form
<package>.pth; its contents are additional directories (one per line)
to be added to sys.path.  Non-existing directories (or
non-directories) are never added to sys.path; no directory is added to
sys.path more than once.  Blank lines and lines beginning with
'#' are skipped. Lines starting with 'import' are executed.

For example, suppose sys.prefix and sys.exec_prefix are set to
/usr/local and there is a directory /usr/local/lib/python2.5/site-packages
with three subdirectories, foo, bar and spam, and two path
configuration files, foo.pth and bar.pth.  Assume foo.pth contains the
following:

  # foo package configuration
  foo
  bar
  bletch

and bar.pth contains:

  # bar package configuration
  bar

Then the following directories are added to sys.path, in this order:

  /usr/local/lib/python2.5/site-packages/bar
  /usr/local/lib/python2.5/site-packages/foo

Note that bletch is omitted because it doesn't exist; bar precedes foo
because bar.pth comes alphabetically before foo.pth; and spam is
omitted because it is not mentioned in either path configuration file.

The readline module is also automatically configured to enable
completion for systems that support it.  This can be overridden in
sitecustomize, usercustomize or PYTHONSTARTUP.  Starting Python in
isolated mode (-I) disables automatic readline configuration.

After these operations, an attempt is made to import a module
named sitecustomize, which can perform arbitrary additional
site-specific customizations.  If this import fails with an
ImportError exception, it is silently ignored.
"""

import sys
import os
import builtins
import _sitebuiltins
import io
import stat

# Prefixes for site-packages; add additional prefixes like /usr/local here
PREFIXES = [sys.prefix, sys.exec_prefix]
# Enable per user site-packages directory
# set it to False to disable the feature or True to force the feature
ENABLE_USER_SITE = None

# for distutils.commands.install
# These values are initialized by the getuserbase() and getusersitepackages()
# functions, through the main() function when Python starts.
USER_SITE = None
USER_BASE = None


def _trace(message):
    if sys.flags.verbose:
        print(message, file=sys.stderr)


def makepath(*paths):
    dir = os.path.join(*paths)
    try:
        dir = os.path.abspath(dir)
    except OSError:
        pass
    return dir, os.path.normcase(dir)


def abs_paths():
    """Set all module __file__ and __cached__ attributes to an absolute path"""
    for m in set(sys.modules.values()):
        loader_module = None
        try:
            loader_module = m.__loader__.__module__
        except AttributeError:
            try:
                loader_module = m.__spec__.loader.__module__
            except AttributeError:
                pass
        if loader_module not in {'_frozen_importlib', '_frozen_importlib_external'}:
            continue   # don't mess with a PEP 302-supplied __file__
        try:
            m.__file__ = os.path.abspath(m.__file__)
        except (AttributeError, OSError, TypeError):
            pass
        try:
            m.__cached__ = os.path.abspath(m.__cached__)
        except (AttributeError, OSError, TypeError):
            pass


def removeduppaths():
    """ Remove duplicate entries from sys.path along with making them
    absolute"""
    # This ensures that the initial path provided by the interpreter contains
    # only absolute pathnames, even if we're running from the build directory.
    L = []
    known_paths = set()
    for dir in sys.path:
        # Filter out duplicate paths (on case-insensitive file systems also
        # if they only differ in case); turn relative paths into absolute
        # paths.
        dir, dircase = makepath(dir)
        if dircase not in known_paths:
            L.append(dir)
            known_paths.add(dircase)
    sys.path[:] = L
    return known_paths


def _init_pathinfo():
    """Return a set containing all existing file system items from sys.path."""
    d = set()
    for item in sys.path:
        try:
            if os.path.exists(item):
                _, itemcase = makepath(item)
                d.add(itemcase)
        except TypeError:
            continue
    return d


def addpackage(sitedir, name, known_paths):
    """Process a .pth file within the site-packages directory:
       For each line in the file, either combine it with sitedir to a path
       and add that to known_paths, or execute it if it starts with 'import '.
    """
    if known_paths is None:
        known_paths = _init_pathinfo()
        reset = True
    else:
        reset = False
    fullname = os.path.join(sitedir, name)
    try:
        st = os.lstat(fullname)
    except OSError:
        return
    if ((getattr(st, 'st_flags', 0) & stat.UF_HIDDEN) or
        (getattr(st, 'st_file_attributes', 0) & stat.FILE_ATTRIBUTE_HIDDEN)):
        _trace(f"Skipping hidden .pth file: {fullname!r}")
        return
    _trace(f"Processing .pth file: {fullname!r}")
    try:
        with io.open_code(fullname) as f:
            pth_content = f.read()
    except OSError:
        return

    try:
        # Accept BOM markers in .pth files as we do in source files
        # (Windows PowerShell 5.1 makes it hard to emit UTF-8 files without a BOM)
        pth_content = pth_content.decode("utf-8-sig")
    except UnicodeDecodeError:
        # Fallback to locale encoding for backward compatibility.
        # We will deprecate this fallback in the future.
        import locale
        pth_content = pth_content.decode(locale.getencoding())
        _trace(f"Cannot read {fullname!r} as UTF-8. "
               f"Using fallback encoding {locale.getencoding()!r}")

    for n, line in enumerate(pth_content.splitlines(), 1):
        if line.startswith("#"):
            continue
        if line.strip() == "":
            continue
        try:
            if line.startswith(("import ", "import\t")):
                exec(line)
                continue
            line = line.rstrip()
            dir, dircase = makepath(sitedir, line)
            if dircase not in known_paths and os.path.exists(dir):
                sys.path.append(dir)
                known_paths.add(dircase)
        except Exception as exc:
            print(f"Error processing line {n:d} of {fullname}:\n",
                  file=sys.stderr)
            import traceback
            for record in traceback.format_exception(exc):
                for line in record.splitlines():
                    print('  '+line, file=sys.stderr)
            print("\nRemainder of file ignored", file=sys.stderr)
            break
    if reset:
        known_paths = None
    return known_paths


def addsitedir(sitedir, known_paths=None):
    """Add 'sitedir' argument to sys.path if missing and handle .pth files in
    'sitedir'"""
    _trace(f"Adding directory: {sitedir!r}")
    if known_paths is None:
        known_paths = _init_pathinfo()
        reset = True
    else:
        reset = False
    sitedir, sitedircase = makepath(sitedir)
    if not sitedircase in known_paths:
        sys.path.append(sitedir)        # Add path component
        known_paths.add(sitedircase)
    try:
        names = os.listdir(sitedir)
    except OSError:
        return
    names = [name for name in names
             if name.endswith(".pth") and not name.startswith(".")]
    for name in sorted(names):
        addpackage(sitedir, name, known_paths)
    if reset:
        known_paths = None
    return known_paths


def check_enableusersite():
    """Check if user site directory is safe for inclusion

    The function tests for the command line flag (including environment var),
    process uid/gid equal to effective uid/gid.

    None: Disabled for security reasons
    False: Disabled by user (command line option)
    True: Safe and enabled
    """
    if sys.flags.no_user_site:
        return False

    if hasattr(os, "getuid") and hasattr(os, "geteuid"):
        # check process uid == effective uid
        if os.geteuid() != os.getuid():
            return None
    if hasattr(os, "getgid") and hasattr(os, "getegid"):
        # check process gid == effective gid
        if os.getegid() != os.getgid():
            return None

    return True


# NOTE: sysconfig and it's dependencies are relatively large but site module
# needs very limited part of them.
# To speedup startup time, we have copy of them.
#
# See https://bugs.python.org/issue29585

# Copy of sysconfig._get_implementation()
def _get_implementation():
    return 'Python'

# Copy of sysconfig._getuserbase()
def _getuserbase():
    env_base = os.environ.get("PYTHONUSERBASE", None)
    if env_base:
        return env_base

    # Emscripten, iOS, tvOS, VxWorks, WASI, and watchOS have no home directories
    if sys.platform in {"emscripten", "ios", "tvos", "vxworks", "wasi", "watchos"}:
        return None

    def joinuser(*args):
        return os.path.expanduser(os.path.join(*args))

    if os.name == "nt":
        base = os.environ.get("APPDATA") or "~"
        return joinuser(base, _get_implementation())

    if sys.platform == "darwin" and sys._framework:
        return joinuser("~", "Library", sys._framework,
                        "%d.%d" % sys.version_info[:2])

    return joinuser("~", ".local")


# Same to sysconfig.get_path('purelib', os.name+'_user')
def _get_path(userbase):
    version = sys.version_info
    if hasattr(sys, 'abiflags') and 't' in sys.abiflags:
        abi_thread = 't'
    else:
        abi_thread = ''

    implementation = _get_implementation()
    implementation_lower = implementation.lower()
    if os.name == 'nt':
        ver_nodot = sys.winver.replace('.', '')
        return f'{userbase}\\{implementation}{ver_nodot}\\site-packages'

    if sys.platform == 'darwin' and sys._framework:
        return f'{userbase}/lib/{implementation_lower}/site-packages'

    return f'{userbase}/lib/python{version[0]}.{version[1]}{abi_thread}/site-packages'


def getuserbase():
    """Returns the `user base` directory path.

    The `user base` directory can be used to store data. If the global
    variable ``USER_BASE`` is not initialized yet, this function will also set
    it.
    """
    global USER_BASE
    if USER_BASE is None:
        USER_BASE = _getuserbase()
    return USER_BASE


def getusersitepackages():
    """Returns the user-specific site-packages directory path.

    If the global variable ``USER_SITE`` is not initialized yet, this
    function will also set it.
    """
    global USER_SITE, ENABLE_USER_SITE
    userbase = getuserbase() # this will also set USER_BASE

    if USER_SITE is None:
        if userbase is None:
            ENABLE_USER_SITE = False # disable user site and return None
        else:
            USER_SITE = _get_path(userbase)

    return USER_SITE

def addusersitepackages(known_paths):
    """Add a per user site-package to sys.path

    Each user has its own python directory with site-packages in the
    home directory.
    """
    # get the per user site-package path
    # this call will also make sure USER_BASE and USER_SITE are set
    _trace("Processing user site-packages")
    user_site = getusersitepackages()

    if ENABLE_USER_SITE and os.path.isdir(user_site):
        addsitedir(user_site, known_paths)
    return known_paths

def getsitepackages(prefixes=None):
    """Returns a list containing all global site-packages directories.

    For each directory present in ``prefixes`` (or the global ``PREFIXES``),
    this function will find its `site-packages` subdirectory depending on the
    system environment, and will return a list of full paths.
    """
    sitepackages = []
    seen = set()

    if prefixes is None:
        prefixes = PREFIXES

    for prefix in prefixes:
        if not prefix or prefix in seen:
            continue
        seen.add(prefix)

        implementation = _get_implementation().lower()
        ver = sys.version_info
        if hasattr(sys, 'abiflags') and 't' in sys.abiflags:
            abi_thread = 't'
        else:
            abi_thread = ''
        if os.sep == '/':
            libdirs = [sys.platlibdir]
            if sys.platlibdir != "lib":
                libdirs.append("lib")

            for libdir in libdirs:
                path = os.path.join(prefix, libdir,
                                    f"{implementation}{ver[0]}.{ver[1]}{abi_thread}",
                                    "site-packages")
                sitepackages.append(path)
        else:
            sitepackages.append(prefix)
            sitepackages.append(os.path.join(prefix, "Lib", "site-packages"))
    return sitepackages

def addsitepackages(known_paths, prefixes=None):
    """Add site-packages to sys.path"""
    _trace("Processing global site-packages")
    for sitedir in getsitepackages(prefixes):
        if os.path.isdir(sitedir):
            addsitedir(sitedir, known_paths)

    return known_paths

def setquit():
    """Define new builtins 'quit' and 'exit'.

    These are objects which make the interpreter exit when called.
    The repr of each object contains a hint at how it works.

    """
    if os.sep == '\\':
        eof = 'Ctrl-Z plus Return'
    else:
        eof = 'Ctrl-D (i.e. EOF)'

    builtins.quit = _sitebuiltins.Quitter('quit', eof)
    builtins.exit = _sitebuiltins.Quitter('exit', eof)


def setcopyright():
    """Set 'copyright' and 'credits' in builtins"""
    builtins.copyright = _sitebuiltins._Printer("copyright", sys.copyright)
    builtins.credits = _sitebuiltins._Printer("credits", """\
    Thanks to CWI, CNRI, BeOpen, Zope Corporation, the Python Software
    Foundation, and a cast of thousands for supporting Python
    development.  See www.python.org for more information.""")
    files, dirs = [], []
    # Not all modules are required to have a __file__ attribute.  See
    # PEP 420 for more details.
    here = getattr(sys, '_stdlib_dir', None)
    if not here and hasattr(os, '__file__'):
        here = os.path.dirname(os.__file__)
    if here:
        files.extend(["LICENSE.txt", "LICENSE"])
        dirs.extend([os.path.join(here, os.pardir), here, os.curdir])
    builtins.license = _sitebuiltins._Printer(
        "license",
        "See https://www.python.org/psf/license/",
        files, dirs)


def sethelper():
    builtins.help = _sitebuiltins._Helper()


def gethistoryfile():
    """Check if the PYTHON_HISTORY environment variable is set and define
    it as the .python_history file.  If PYTHON_HISTORY is not set, use the
    default .python_history file.
    """
    if not sys.flags.ignore_environment:
        history = os.environ.get("PYTHON_HISTORY")
        if history:
            return history
    return os.path.join(os.path.expanduser('~'),
        '.python_history')


def enablerlcompleter():
    """Enable default readline configuration on interactive prompts, by
    registering a sys.__interactivehook__.
    """
    sys.__interactivehook__ = register_readline


def register_readline():
    """Configure readline completion on interactive prompts.

    If the readline module can be imported, the hook will set the Tab key
    as completion key and register ~/.python_history as history file.
    This can be overridden in the sitecustomize or usercustomize module,
    or in a PYTHONSTARTUP file.
    """
    if not sys.flags.ignore_environment:
        PYTHON_BASIC_REPL = os.getenv("PYTHON_BASIC_REPL")
    else:
        PYTHON_BASIC_REPL = False

    import atexit

    try:
        try:
            import readline
        except ImportError:
            readline = None
        else:
            import rlcompleter  # noqa: F401
    except ImportError:
        return

    try:
        if PYTHON_BASIC_REPL:
            CAN_USE_PYREPL = False
        else:
            original_path = sys.path
            sys.path = [p for p in original_path if p != '']
            try:
                import _pyrepl.readline
                if os.name == "nt":
                    import _pyrepl.windows_console
                    console_errors = (_pyrepl.windows_console._error,)
                else:
                    import _pyrepl.unix_console
                    console_errors = _pyrepl.unix_console._error
                from _pyrepl.main import CAN_USE_PYREPL
            finally:
                sys.path = original_path
    except ImportError:
        return

    if readline is not None:
        # Reading the initialization (config) file may not be enough to set a
        # completion key, so we set one first and then read the file.
        if readline.backend == 'editline':
            readline.parse_and_bind('bind ^I rl_complete')
        else:
            readline.parse_and_bind('tab: complete')

        try:
            readline.read_init_file()
        except OSError:
            # An OSError here could have many causes, but the most likely one
            # is that there's no .inputrc file (or .editrc file in the case of
            # Mac OS X + libedit) in the expected location.  In that case, we
            # want to ignore the exception.
            pass

    if readline is None or readline.get_current_history_length() == 0:
        # If no history was loaded, default to .python_history,
        # or PYTHON_HISTORY.
        # The guard is necessary to avoid doubling history size at
        # each interpreter exit when readline was already configured
        # through a PYTHONSTARTUP hook, see:
        # http://bugs.python.org/issue5845#msg198636
        history = gethistoryfile()

        if CAN_USE_PYREPL:
            readline_module = _pyrepl.readline
            exceptions = (OSError, *console_errors)
        else:
            if readline is None:
                return
            readline_module = readline
            exceptions = OSError

        try:
            readline_module.read_history_file(history)
        except exceptions:
            pass

        def write_history():
            try:
                readline_module.write_history_file(history)
            except (FileNotFoundError, PermissionError):
                # home directory does not exist or is not writable
                # https://bugs.python.org/issue19891
                pass

        atexit.register(write_history)


def venv(known_paths):
    global PREFIXES, ENABLE_USER_SITE

    env = os.environ
    if sys.platform == 'darwin' and '__PYVENV_LAUNCHER__' in env:
        executable = sys._base_executable = os.environ['__PYVENV_LAUNCHER__']
    else:
        executable = sys.executable
    exe_dir = os.path.dirname(os.path.abspath(executable))
    site_prefix = os.path.dirname(exe_dir)
    sys._home = None
    conf_basename = 'pyvenv.cfg'
    candidate_conf = next(
        (
            conffile for conffile in (
                os.path.join(exe_dir, conf_basename),
                os.path.join(site_prefix, conf_basename)
            )
            if os.path.isfile(conffile)
        ),
        None
    )

    if candidate_conf:
        virtual_conf = candidate_conf
        system_site = "true"
        # Issue 25185: Use UTF-8, as that's what the venv module uses when
        # writing the file.
        with open(virtual_conf, encoding='utf-8') as f:
            for line in f:
                if '=' in line:
                    key, _, value = line.partition('=')
                    key = key.strip().lower()
                    value = value.strip()
                    if key == 'include-system-site-packages':
                        system_site = value.lower()
                    elif key == 'home':
                        sys._home = value

        sys.prefix = sys.exec_prefix = site_prefix

        # Doing this here ensures venv takes precedence over user-site
        addsitepackages(known_paths, [sys.prefix])

        # addsitepackages will process site_prefix again if its in PREFIXES,
        # but that's ok; known_paths will prevent anything being added twice
        if system_site == "true":
            PREFIXES.insert(0, sys.prefix)
        else:
            PREFIXES = [sys.prefix]
            ENABLE_USER_SITE = False

    return known_paths


def execsitecustomize():
    """Run custom site specific code, if available."""
    try:
        try:
            import sitecustomize
        except ImportError as exc:
            if exc.name == 'sitecustomize':
                pass
            else:
                raise
    except Exception as err:
        if sys.flags.verbose:
            sys.excepthook(*sys.exc_info())
        else:
            sys.stderr.write(
                "Error in sitecustomize; set PYTHONVERBOSE for traceback:\n"
                "%s: %s\n" %
                (err.__class__.__name__, err))


def execusercustomize():
    """Run custom user specific code, if available."""
    try:
        try:
            import usercustomize
        except ImportError as exc:
            if exc.name == 'usercustomize':
                pass
            else:
                raise
    except Exception as err:
        if sys.flags.verbose:
            sys.excepthook(*sys.exc_info())
        else:
            sys.stderr.write(
                "Error in usercustomize; set PYTHONVERBOSE for traceback:\n"
                "%s: %s\n" %
                (err.__class__.__name__, err))


def main():
    """Add standard site-specific directories to the module search path.

    This function is called automatically when this module is imported,
    unless the python interpreter was started with the -S flag.
    """
    global ENABLE_USER_SITE

    orig_path = sys.path[:]
    known_paths = removeduppaths()
    if orig_path != sys.path:
        # removeduppaths() might make sys.path absolute.
        # fix __file__ and __cached__ of already imported modules too.
        abs_paths()

    known_paths = venv(known_paths)
    if ENABLE_USER_SITE is None:
        ENABLE_USER_SITE = check_enableusersite()
    known_paths = addusersitepackages(known_paths)
    known_paths = addsitepackages(known_paths)
    setquit()
    setcopyright()
    sethelper()
    if not sys.flags.isolated:
        enablerlcompleter()
    execsitecustomize()
    if ENABLE_USER_SITE:
        execusercustomize()

# Prevent extending of sys.path when python was started with -S and
# site is imported later.
if not sys.flags.no_site:
    main()

def _script():
    help = """\
    %s [--user-base] [--user-site]

    Without arguments print some useful information
    With arguments print the value of USER_BASE and/or USER_SITE separated
    by '%s'.

    Exit codes with --user-base or --user-site:
      0 - user site directory is enabled
      1 - user site directory is disabled by user
      2 - user site directory is disabled by super user
          or for security reasons
     >2 - unknown error
    """
    args = sys.argv[1:]
    if not args:
        user_base = getuserbase()
        user_site = getusersitepackages()
        print("sys.path = [")
        for dir in sys.path:
            print("    %r," % (dir,))
        print("]")
        def exists(path):
            if path is not None and os.path.isdir(path):
                return "exists"
            else:
                return "doesn't exist"
        print(f"USER_BASE: {user_base!r} ({exists(user_base)})")
        print(f"USER_SITE: {user_site!r} ({exists(user_site)})")
        print(f"ENABLE_USER_SITE: {ENABLE_USER_SITE!r}")
        sys.exit(0)

    buffer = []
    if '--user-base' in args:
        buffer.append(USER_BASE)
    if '--user-site' in args:
        buffer.append(USER_SITE)

    if buffer:
        print(os.pathsep.join(buffer))
        if ENABLE_USER_SITE:
            sys.exit(0)
        elif ENABLE_USER_SITE is False:
            sys.exit(1)
        elif ENABLE_USER_SITE is None:
            sys.exit(2)
        else:
            sys.exit(3)
    else:
        import textwrap
        print(textwrap.dedent(help % (sys.argv[0], os.pathsep)))
        sys.exit(10)

if __name__ == '__main__':
    _script()
```
