## Supplementary software v0.2.1 for "Virtual control arms for paediatric myopia trials: external validation of axial-elongation models": smtplib.py

```
#! /usr/bin/env python3

'''SMTP/ESMTP client class.

This should follow RFC 821 (SMTP), RFC 1869 (ESMTP), RFC 2554 (SMTP
Authentication) and RFC 2487 (Secure SMTP over TLS).

Notes:

Please remember, when doing ESMTP, that the names of the SMTP service
extensions are NOT the same thing as the option keywords for the RCPT
and MAIL commands!

Example:

  >>> import smtplib
  >>> s=smtplib.SMTP("localhost")
  >>> print(s.help())
  This is Sendmail version 8.8.4
  Topics:
      HELO    EHLO    MAIL    RCPT    DATA
      RSET    NOOP    QUIT    HELP    VRFY
      EXPN    VERB    ETRN    DSN
  For more info use "HELP <topic>".
  To report bugs in the implementation send email to
      sendmail-bugs@sendmail.org.
  For local information send email to Postmaster at your site.
  End of HELP info
  >>> s.putcmd("vrfy","someone@here")
  >>> s.getreply()
  (250, "Somebody OverHere <somebody@here.my.org>")
  >>> s.quit()
'''

# Author: The Dragon De Monsyne <dragondm@integral.org>
# ESMTP support, test code and doc fixes added by
#     Eric S. Raymond <esr@thyrsus.com>
# Better RFC 821 compliance (MAIL and RCPT, and CRLF in data)
#     by Carey Evans <c.evans@clear.net.nz>, for picky mail servers.
# RFC 2554 (authentication) support by Gerhard Haering <gerhard@bigfoot.de>.
#
# This was modified from the Python 1.5 library HTTP lib.

import socket
import io
import re
import email.utils
import email.message
import email.generator
import base64
import hmac
import copy
import datetime
import sys
from email.base64mime import body_encode as encode_base64

__all__ = ["SMTPException", "SMTPNotSupportedError", "SMTPServerDisconnected", "SMTPResponseException",
           "SMTPSenderRefused", "SMTPRecipientsRefused", "SMTPDataError",
           "SMTPConnectError", "SMTPHeloError", "SMTPAuthenticationError",
           "quoteaddr", "quotedata", "SMTP"]

SMTP_PORT = 25
SMTP_SSL_PORT = 465
CRLF = "\r\n"
bCRLF = b"\r\n"
_MAXLINE = 8192 # more than 8 times larger than RFC 821, 4.5.3
_MAXCHALLENGE = 5  # Maximum number of AUTH challenges sent

OLDSTYLE_AUTH = re.compile(r"auth=(.*)", re.I)

# Exception classes used by this module.
class SMTPException(OSError):
    """Base class for all exceptions raised by this module."""

class SMTPNotSupportedError(SMTPException):
    """The command or option is not supported by the SMTP server.

    This exception is raised when an attempt is made to run a command or a
    command with an option which is not supported by the server.
    """

class SMTPServerDisconnected(SMTPException):
    """Not connected to any SMTP server.

    This exception is raised when the server unexpectedly disconnects,
    or when an attempt is made to use the SMTP instance before
    connecting it to a server.
    """

class SMTPResponseException(SMTPException):
    """Base class for all exceptions that include an SMTP error code.

    These exceptions are generated in some instances when the SMTP
    server returns an error code.  The error code is stored in the
    `smtp_code' attribute of the error, and the `smtp_error' attribute
    is set to the error message.
    """

    def __init__(self, code, msg):
        self.smtp_code = code
        self.smtp_error = msg
        self.args = (code, msg)

class SMTPSenderRefused(SMTPResponseException):
    """Sender address refused.

    In addition to the attributes set by on all SMTPResponseException
    exceptions, this sets `sender' to the string that the SMTP refused.
    """

    def __init__(self, code, msg, sender):
        self.smtp_code = code
        self.smtp_error = msg
        self.sender = sender
        self.args = (code, msg, sender)

class SMTPRecipientsRefused(SMTPException):
    """All recipient addresses refused.

    The errors for each recipient are accessible through the attribute
    'recipients', which is a dictionary of exactly the same sort as
    SMTP.sendmail() returns.
    """

    def __init__(self, recipients):
        self.recipients = recipients
        self.args = (recipients,)


class SMTPDataError(SMTPResponseException):
    """The SMTP server didn't accept the data."""

class SMTPConnectError(SMTPResponseException):
    """Error during connection establishment."""

class SMTPHeloError(SMTPResponseException):
    """The server refused our HELO reply."""

class SMTPAuthenticationError(SMTPResponseException):
    """Authentication error.

    Most probably the server didn't accept the username/password
    combination provided.
    """

def quoteaddr(addrstring):
    """Quote a subset of the email addresses defined by RFC 821.

    Should be able to handle anything email.utils.parseaddr can handle.
    """
    displayname, addr = email.utils.parseaddr(addrstring)
    if (displayname, addr) == ('', ''):
        # parseaddr couldn't parse it, use it as is and hope for the best.
        if addrstring.strip().startswith('<'):
            return addrstring
        return "<%s>" % addrstring
    return "<%s>" % addr

def _addr_only(addrstring):
    displayname, addr = email.utils.parseaddr(addrstring)
    if (displayname, addr) == ('', ''):
        # parseaddr couldn't parse it, so use it as is.
        return addrstring
    return addr

# Legacy method kept for backward compatibility.
def quotedata(data):
    """Quote data for email.

    Double leading '.', and change Unix newline '\\n', or Mac '\\r' into
    internet CRLF end-of-line.
    """
    return re.sub(r'(?m)^\.', '..',
        re.sub(r'(?:\r\n|\n|\r(?!\n))', CRLF, data))

def _quote_periods(bindata):
    return re.sub(br'(?m)^\.', b'..', bindata)

def _fix_eols(data):
    return  re.sub(r'(?:\r\n|\n|\r(?!\n))', CRLF, data)

try:
    import ssl
except ImportError:
    _have_ssl = False
else:
    _have_ssl = True


class SMTP:
    """This class manages a connection to an SMTP or ESMTP server.
    SMTP Objects:
        SMTP objects have the following attributes:
            helo_resp
                This is the message given by the server in response to the
                most recent HELO command.

            ehlo_resp
                This is the message given by the server in response to the
                most recent EHLO command. This is usually multiline.

            does_esmtp
                This is a True value _after you do an EHLO command_, if the
                server supports ESMTP.

            esmtp_features
                This is a dictionary, which, if the server supports ESMTP,
                will _after you do an EHLO command_, contain the names of the
                SMTP service extensions this server supports, and their
                parameters (if any).

                Note, all extension names are mapped to lower case in the
                dictionary.

        See each method's docstrings for details.  In general, there is a
        method of the same name to perform each SMTP command.  There is also a
        method called 'sendmail' that will do an entire mail transaction.
        """
    debuglevel = 0

    sock = None
    file = None
    helo_resp = None
    ehlo_msg = "ehlo"
    ehlo_resp = None
    does_esmtp = False
    default_port = SMTP_PORT

    def __init__(self, host='', port=0, local_hostname=None,
                 timeout=socket._GLOBAL_DEFAULT_TIMEOUT,
                 source_address=None):
        """Initialize a new instance.

        If specified, `host` is the name of the remote host to which to
        connect.  If specified, `port` specifies the port to which to connect.
        By default, smtplib.SMTP_PORT is used.  If a host is specified the
        connect method is called, and if it returns anything other than a
        success code an SMTPConnectError is raised.  If specified,
        `local_hostname` is used as the FQDN of the local host in the HELO/EHLO
        command.  Otherwise, the local hostname is found using
        socket.getfqdn(). The `source_address` parameter takes a 2-tuple (host,
        port) for the socket to bind to as its source address before
        connecting. If the host is '' and port is 0, the OS default behavior
        will be used.

        """
        self._host = host
        self.timeout = timeout
        self.esmtp_features = {}
        self.command_encoding = 'ascii'
        self.source_address = source_address
        self._auth_challenge_count = 0

        if host:
            (code, msg) = self.connect(host, port)
            if code != 220:
                self.close()
                raise SMTPConnectError(code, msg)
        if local_hostname is not None:
            self.local_hostname = local_hostname
        else:
            # RFC 2821 says we should use the fqdn in the EHLO/HELO verb, and
            # if that can't be calculated, that we should use a domain literal
            # instead (essentially an encoded IP address like [A.B.C.D]).
            fqdn = socket.getfqdn()
            if '.' in fqdn:
                self.local_hostname = fqdn
            else:
                # We can't find an fqdn hostname, so use a domain literal
                addr = '127.0.0.1'
                try:
                    addr = socket.gethostbyname(socket.gethostname())
                except socket.gaierror:
                    pass
                self.local_hostname = '[%s]' % addr

    def __enter__(self):
        return self

    def __exit__(self, *args):
        try:
            code, message = self.docmd("QUIT")
            if code != 221:
                raise SMTPResponseException(code, message)
        except SMTPServerDisconnected:
            pass
        finally:
            self.close()

    def set_debuglevel(self, debuglevel):
        """Set the debug output level.

        A non-false value results in debug messages for connection and for all
        messages sent to and received from the server.

        """
        self.debuglevel = debuglevel

    def _print_debug(self, *args):
        if self.debuglevel > 1:
            print(datetime.datetime.now().time(), *args, file=sys.stderr)
        else:
            print(*args, file=sys.stderr)

    def _get_socket(self, host, port, timeout):
        # This makes it simpler for SMTP_SSL to use the SMTP connect code
        # and just alter the socket connection bit.
        if timeout is not None and not timeout:
            raise ValueError('Non-blocking socket (timeout=0) is not supported')
        if self.debuglevel > 0:
            self._print_debug('connect: to', (host, port), self.source_address)
        return socket.create_connection((host, port), timeout,
                                        self.source_address)

    def connect(self, host='localhost', port=0, source_address=None):
        """Connect to a host on a given port.

        If the hostname ends with a colon (`:') followed by a number, and
        there is no port specified, that suffix will be stripped off and the
        number interpreted as the port number to use.

        Note: This method is automatically invoked by __init__, if a host is
        specified during instantiation.

        """

        if source_address:
            self.source_address = source_address

        if not port and (host.find(':') == host.rfind(':')):
            i = host.rfind(':')
            if i >= 0:
                host, port = host[:i], host[i + 1:]
                try:
                    port = int(port)
                except ValueError:
                    raise OSError("nonnumeric port")
        if not port:
            port = self.default_port
        sys.audit("smtplib.connect", self, host, port)
        self.sock = self._get_socket(host, port, self.timeout)
        self.file = None
        (code, msg) = self.getreply()
        if self.debuglevel > 0:
            self._print_debug('connect:', repr(msg))
        return (code, msg)

    def send(self, s):
        """Send `s' to the server."""
        if self.debuglevel > 0:
            self._print_debug('send:', repr(s))
        if self.sock:
            if isinstance(s, str):
                # send is used by the 'data' command, where command_encoding
                # should not be used, but 'data' needs to convert the string to
                # binary itself anyway, so that's not a problem.
                s = s.encode(self.command_encoding)
            sys.audit("smtplib.send", self, s)
            try:
                self.sock.sendall(s)
            except OSError:
                self.close()
                raise SMTPServerDisconnected('Server not connected')
        else:
            raise SMTPServerDisconnected('please run connect() first')

    def putcmd(self, cmd, args=""):
        """Send a command to the server."""
        if args == "":
            s = cmd
        else:
            s = f'{cmd} {args}'
        if '\r' in s or '\n' in s:
            s = s.replace('\n', '\\n').replace('\r', '\\r')
            raise ValueError(
                f'command and arguments contain prohibited newline characters: {s}'
            )
        self.send(f'{s}{CRLF}')

    def getreply(self):
        """Get a reply from the server.

        Returns a tuple consisting of:

          - server response code (e.g. '250', or such, if all goes well)
            Note: returns -1 if it can't read response code.

          - server response string corresponding to response code (multiline
            responses are converted to a single, multiline string).

        Raises SMTPServerDisconnected if end-of-file is reached.
        """
        resp = []
        if self.file is None:
            self.file = self.sock.makefile('rb')
        while 1:
            try:
                line = self.file.readline(_MAXLINE + 1)
            except OSError as e:
                self.close()
                raise SMTPServerDisconnected("Connection unexpectedly closed: "
                                             + str(e))
            if not line:
                self.close()
                raise SMTPServerDisconnected("Connection unexpectedly closed")
            if self.debuglevel > 0:
                self._print_debug('reply:', repr(line))
            if len(line) > _MAXLINE:
                self.close()
                raise SMTPResponseException(500, "Line too long.")
            resp.append(line[4:].strip(b' \t\r\n'))
            code = line[:3]
            # Check that the error code is syntactically correct.
            # Don't attempt to read a continuation line if it is broken.
            try:
                errcode = int(code)
            except ValueError:
                errcode = -1
                break
            # Check if multiline response.
            if line[3:4] != b"-":
                break

        errmsg = b"\n".join(resp)
        if self.debuglevel > 0:
            self._print_debug('reply: retcode (%s); Msg: %a' % (errcode, errmsg))
        return errcode, errmsg

    def docmd(self, cmd, args=""):
        """Send a command, and return its response code."""
        self.putcmd(cmd, args)
        return self.getreply()

    # std smtp commands
    def helo(self, name=''):
        """SMTP 'helo' command.
        Hostname to send for this command defaults to the FQDN of the local
        host.
        """
        self.putcmd("helo", name or self.local_hostname)
        (code, msg) = self.getreply()
        self.helo_resp = msg
        return (code, msg)

    def ehlo(self, name=''):
        """ SMTP 'ehlo' command.
        Hostname to send for this command defaults to the FQDN of the local
        host.
        """
        self.esmtp_features = {}
        self.putcmd(self.ehlo_msg, name or self.local_hostname)
        (code, msg) = self.getreply()
        # According to RFC1869 some (badly written)
        # MTA's will disconnect on an ehlo. Toss an exception if
        # that happens -ddm
        if code == -1 and len(msg) == 0:
            self.close()
            raise SMTPServerDisconnected("Server not connected")
        self.ehlo_resp = msg
        if code != 250:
            return (code, msg)
        self.does_esmtp = True
        #parse the ehlo response -ddm
        assert isinstance(self.ehlo_resp, bytes), repr(self.ehlo_resp)
        resp = self.ehlo_resp.decode("latin-1").split('\n')
        del resp[0]
        for each in resp:
            # To be able to communicate with as many SMTP servers as possible,
            # we have to take the old-style auth advertisement into account,
            # because:
            # 1) Else our SMTP feature parser gets confused.
            # 2) There are some servers that only advertise the auth methods we
            #    support using the old style.
            auth_match = OLDSTYLE_AUTH.match(each)
            if auth_match:
                # This doesn't remove duplicates, but that's no problem
                self.esmtp_features["auth"] = self.esmtp_features.get("auth", "") \
                        + " " + auth_match.groups(0)[0]
                continue

            # RFC 1869 requires a space between ehlo keyword and parameters.
            # It's actually stricter, in that only spaces are allowed between
            # parameters, but were not going to check for that here.  Note
            # that the space isn't present if there are no parameters.
            m = re.match(r'(?P<feature>[A-Za-z0-9][A-Za-z0-9\-]*) ?', each)
            if m:
                feature = m.group("feature").lower()
                params = m.string[m.end("feature"):].strip()
                if feature == "auth":
                    self.esmtp_features[feature] = self.esmtp_features.get(feature, "") \
                            + " " + params
                else:
                    self.esmtp_features[feature] = params
        return (code, msg)

    def has_extn(self, opt):
        """Does the server support a given SMTP service extension?"""
        return opt.lower() in self.esmtp_features

    def help(self, args=''):
        """SMTP 'help' command.
        Returns help text from server."""
        self.putcmd("help", args)
        return self.getreply()[1]

    def rset(self):
        """SMTP 'rset' command -- resets session."""
        self.command_encoding = 'ascii'
        return self.docmd("rset")

    def _rset(self):
        """Internal 'rset' command which ignores any SMTPServerDisconnected error.

        Used internally in the library, since the server disconnected error
        should appear to the application when the *next* command is issued, if
        we are doing an internal "safety" reset.
        """
        try:
            self.rset()
        except SMTPServerDisconnected:
            pass

    def noop(self):
        """SMTP 'noop' command -- doesn't do anything :>"""
        return self.docmd("noop")

    def mail(self, sender, options=()):
        """SMTP 'mail' command -- begins mail xfer session.

        This method may raise the following exceptions:

         SMTPNotSupportedError  The options parameter includes 'SMTPUTF8'
                                but the SMTPUTF8 extension is not supported by
                                the server.
        """
        optionlist = ''
        if options and self.does_esmtp:
            if any(x.lower()=='smtputf8' for x in options):
                if self.has_extn('smtputf8'):
                    self.command_encoding = 'utf-8'
                else:
                    raise SMTPNotSupportedError(
                        'SMTPUTF8 not supported by server')
            optionlist = ' ' + ' '.join(options)
        self.putcmd("mail", "from:%s%s" % (quoteaddr(sender), optionlist))
        return self.getreply()

    def rcpt(self, recip, options=()):
        """SMTP 'rcpt' command -- indicates 1 recipient for this mail."""
        optionlist = ''
        if options and self.does_esmtp:
            optionlist = ' ' + ' '.join(options)
        self.putcmd("rcpt", "to:%s%s" % (quoteaddr(recip), optionlist))
        return self.getreply()

    def data(self, msg):
        """SMTP 'DATA' command -- sends message data to server.

        Automatically quotes lines beginning with a period per rfc821.
        Raises SMTPDataError if there is an unexpected reply to the
        DATA command; the return value from this method is the final
        response code received when the all data is sent.  If msg
        is a string, lone '\\r' and '\\n' characters are converted to
        '\\r\\n' characters.  If msg is bytes, it is transmitted as is.
        """
        self.putcmd("data")
        (code, repl) = self.getreply()
        if self.debuglevel > 0:
            self._print_debug('data:', (code, repl))
        if code != 354:
            raise SMTPDataError(code, repl)
        else:
            if isinstance(msg, str):
                msg = _fix_eols(msg).encode('ascii')
            q = _quote_periods(msg)
            if q[-2:] != bCRLF:
                q = q + bCRLF
            q = q + b"." + bCRLF
            self.send(q)
            (code, msg) = self.getreply()
            if self.debuglevel > 0:
                self._print_debug('data:', (code, msg))
            return (code, msg)

    def verify(self, address):
        """SMTP 'verify' command -- checks for address validity."""
        self.putcmd("vrfy", _addr_only(address))
        return self.getreply()
    # a.k.a.
    vrfy = verify

    def expn(self, address):
        """SMTP 'expn' command -- expands a mailing list."""
        self.putcmd("expn", _addr_only(address))
        return self.getreply()

    # some useful methods

    def ehlo_or_helo_if_needed(self):
        """Call self.ehlo() and/or self.helo() if needed.

        If there has been no previous EHLO or HELO command this session, this
        method tries ESMTP EHLO first.

        This method may raise the following exceptions:

         SMTPHeloError            The server didn't reply properly to
                                  the helo greeting.
        """
        if self.helo_resp is None and self.ehlo_resp is None:
            if not (200 <= self.ehlo()[0] <= 299):
                (code, resp) = self.helo()
                if not (200 <= code <= 299):
                    raise SMTPHeloError(code, resp)

    def auth(self, mechanism, authobject, *, initial_response_ok=True):
        """Authentication command - requires response processing.

        'mechanism' specifies which authentication mechanism is to
        be used - the valid values are those listed in the 'auth'
        element of 'esmtp_features'.

        'authobject' must be a callable object taking a single argument:

                data = authobject(challenge)

        It will be called to process the server's challenge response; the
        challenge argument it is passed will be a bytes.  It should return
        an ASCII string that will be base64 encoded and sent to the server.

        Keyword arguments:
            - initial_response_ok: Allow sending the RFC 4954 initial-response
              to the AUTH command, if the authentication methods supports it.
        """
        # RFC 4954 allows auth methods to provide an initial response.  Not all
        # methods support it.  By definition, if they return something other
        # than None when challenge is None, then they do.  See issue #15014.
        mechanism = mechanism.upper()
        initial_response = (authobject() if initial_response_ok else None)
        if initial_response is not None:
            response = encode_base64(initial_response.encode('ascii'), eol='')
            (code, resp) = self.docmd("AUTH", mechanism + " " + response)
            self._auth_challenge_count = 1
        else:
            (code, resp) = self.docmd("AUTH", mechanism)
            self._auth_challenge_count = 0
        # If server responds with a challenge, send the response.
        while code == 334:
            self._auth_challenge_count += 1
            challenge = base64.decodebytes(resp)
            response = encode_base64(
                authobject(challenge).encode('ascii'), eol='')
            (code, resp) = self.docmd(response)
            # If server keeps sending challenges, something is wrong.
            if self._auth_challenge_count > _MAXCHALLENGE:
                raise SMTPException(
                    "Server AUTH mechanism infinite loop. Last response: "
                    + repr((code, resp))
                )
        if code in (235, 503):
            return (code, resp)
        raise SMTPAuthenticationError(code, resp)

    def auth_cram_md5(self, challenge=None):
        """ Authobject to use with CRAM-MD5 authentication. Requires self.user
        and self.password to be set."""
        # CRAM-MD5 does not support initial-response.
        if challenge is None:
            return None
        return self.user + " " + hmac.HMAC(
            self.password.encode('ascii'), challenge, 'md5').hexdigest()

    def auth_plain(self, challenge=None):
        """ Authobject to use with PLAIN authentication. Requires self.user and
        self.password to be set."""
        return "\0%s\0%s" % (self.user, self.password)

    def auth_login(self, challenge=None):
        """ Authobject to use with LOGIN authentication. Requires self.user and
        self.password to be set."""
        if challenge is None or self._auth_challenge_count < 2:
            return self.user
        else:
            return self.password

    def login(self, user, password, *, initial_response_ok=True):
        """Log in on an SMTP server that requires authentication.

        The arguments are:
            - user:         The user name to authenticate with.
            - password:     The password for the authentication.

        Keyword arguments:
            - initial_response_ok: Allow sending the RFC 4954 initial-response
              to the AUTH command, if the authentication methods supports it.

        If there has been no previous EHLO or HELO command this session, this
        method tries ESMTP EHLO first.

        This method will return normally if the authentication was successful.

        This method may raise the following exceptions:

         SMTPHeloError            The server didn't reply properly to
                                  the helo greeting.
         SMTPAuthenticationError  The server didn't accept the username/
                                  password combination.
         SMTPNotSupportedError    The AUTH command is not supported by the
                                  server.
         SMTPException            No suitable authentication method was
                                  found.
        """

        self.ehlo_or_helo_if_needed()
        if not self.has_extn("auth"):
            raise SMTPNotSupportedError(
                "SMTP AUTH extension not supported by server.")

        # Authentication methods the server claims to support
        advertised_authlist = self.esmtp_features["auth"].split()

        # Authentication methods we can handle in our preferred order:
        preferred_auths = ['CRAM-MD5', 'PLAIN', 'LOGIN']

        # We try the supported authentications in our preferred order, if
        # the server supports them.
        authlist = [auth for auth in preferred_auths
                    if auth in advertised_authlist]
        if not authlist:
            raise SMTPException("No suitable authentication method found.")

        # Some servers advertise authentication methods they don't really
        # support, so if authentication fails, we continue until we've tried
        # all methods.
        self.user, self.password = user, password
        for authmethod in authlist:
            method_name = 'auth_' + authmethod.lower().replace('-', '_')
            try:
                (code, resp) = self.auth(
                    authmethod, getattr(self, method_name),
                    initial_response_ok=initial_response_ok)
                # 235 == 'Authentication successful'
                # 503 == 'Error: already authenticated'
                if code in (235, 503):
                    return (code, resp)
            except SMTPAuthenticationError as e:
                last_exception = e

        # We could not login successfully.  Return result of last attempt.
        raise last_exception

    def starttls(self, *, context=None):
        """Puts the connection to the SMTP server into TLS mode.

        If there has been no previous EHLO or HELO command this session, this
        method tries ESMTP EHLO first.

        If the server supports TLS, this will encrypt the rest of the SMTP
        session. If you provide the context parameter,
        the identity of the SMTP server and client can be checked. This,
        however, depends on whether the socket module really checks the
        certificates.

        This method may raise the following exceptions:

         SMTPHeloError            The server didn't reply properly to
                                  the helo greeting.
        """
        self.ehlo_or_helo_if_needed()
        if not self.has_extn("starttls"):
            raise SMTPNotSupportedError(
                "STARTTLS extension not supported by server.")
        (resp, reply) = self.docmd("STARTTLS")
        if resp == 220:
            if not _have_ssl:
                raise RuntimeError("No SSL support included in this Python")
            if context is None:
                context = ssl._create_stdlib_context()
            self.sock = context.wrap_socket(self.sock,
                                            server_hostname=self._host)
            self.file = None
            # RFC 3207:
            # The client MUST discard any knowledge obtained from
            # the server, such as the list of SMTP service extensions,
            # which was not obtained from the TLS negotiation itself.
            self.helo_resp = None
            self.ehlo_resp = None
            self.esmtp_features = {}
            self.does_esmtp = False
        else:
            # RFC 3207:
            # 501 Syntax error (no parameters allowed)
            # 454 TLS not available due to temporary reason
            raise SMTPResponseException(resp, reply)
        return (resp, reply)

    def sendmail(self, from_addr, to_addrs, msg, mail_options=(),
                 rcpt_options=()):
        """This command performs an entire mail transaction.

        The arguments are:
            - from_addr    : The address sending this mail.
            - to_addrs     : A list of addresses to send this mail to.  A bare
                             string will be treated as a list with 1 address.
            - msg          : The message to send.
            - mail_options : List of ESMTP options (such as 8bitmime) for the
                             mail command.
            - rcpt_options : List of ESMTP options (such as DSN commands) for
                             all the rcpt commands.

        msg may be a string containing characters in the ASCII range, or a byte
        string.  A string is encoded to bytes using the ascii codec, and lone
        \\r and \\n characters are converted to \\r\\n characters.

        If there has been no previous EHLO or HELO command this session, this
        method tries ESMTP EHLO first.  If the server does ESMTP, message size
        and each of the specified options will be passed to it.  If EHLO
        fails, HELO will be tried and ESMTP options suppressed.

        This method will return normally if the mail is accepted for at least
        one recipient.  It returns a dictionary, with one entry for each
        recipient that was refused.  Each entry contains a tuple of the SMTP
        error code and the accompanying error message sent by the server.

        This method may raise the following exceptions:

         SMTPHeloError          The server didn't reply properly to
                                the helo greeting.
         SMTPRecipientsRefused  The server rejected ALL recipients
                                (no mail was sent).
         SMTPSenderRefused      The server didn't accept the from_addr.
         SMTPDataError          The server replied with an unexpected
                                error code (other than a refusal of
                                a recipient).
         SMTPNotSupportedError  The mail_options parameter includes 'SMTPUTF8'
                                but the SMTPUTF8 extension is not supported by
                                the server.

        Note: the connection will be open even after an exception is raised.

        Example:

         >>> import smtplib
         >>> s=smtplib.SMTP("localhost")
         >>> tolist=["one@one.org","two@two.org","three@three.org","four@four.org"]
         >>> msg = '''\\
         ... From: Me@my.org
         ... Subject: testin'...
         ...
         ... This is a test '''
         >>> s.sendmail("me@my.org",tolist,msg)
         { "three@three.org" : ( 550 ,"User unknown" ) }
         >>> s.quit()

        In the above example, the message was accepted for delivery to three
        of the four addresses, and one was rejected, with the error code
        550.  If all addresses are accepted, then the method will return an
        empty dictionary.

        """
        self.ehlo_or_helo_if_needed()
        esmtp_opts = []
        if isinstance(msg, str):
            msg = _fix_eols(msg).encode('ascii')
        if self.does_esmtp:
            if self.has_extn('size'):
                esmtp_opts.append("size=%d" % len(msg))
            for option in mail_options:
                esmtp_opts.append(option)
        (code, resp) = self.mail(from_addr, esmtp_opts)
        if code != 250:
            if code == 421:
                self.close()
            else:
                self._rset()
            raise SMTPSenderRefused(code, resp, from_addr)
        senderrs = {}
        if isinstance(to_addrs, str):
            to_addrs = [to_addrs]
        for each in to_addrs:
            (code, resp) = self.rcpt(each, rcpt_options)
            if (code != 250) and (code != 251):
                senderrs[each] = (code, resp)
            if code == 421:
                self.close()
                raise SMTPRecipientsRefused(senderrs)
        if len(senderrs) == len(to_addrs):
            # the server refused all our recipients
            self._rset()
            raise SMTPRecipientsRefused(senderrs)
        (code, resp) = self.data(msg)
        if code != 250:
            if code == 421:
                self.close()
            else:
                self._rset()
            raise SMTPDataError(code, resp)
        #if we got here then somebody got our mail
        return senderrs

    def send_message(self, msg, from_addr=None, to_addrs=None,
                     mail_options=(), rcpt_options=()):
        """Converts message to a bytestring and passes it to sendmail.

        The arguments are as for sendmail, except that msg is an
        email.message.Message object.  If from_addr is None or to_addrs is
        None, these arguments are taken from the headers of the Message as
        described in RFC 2822 (a ValueError is raised if there is more than
        one set of 'Resent-' headers).  Regardless of the values of from_addr and
        to_addr, any Bcc field (or Resent-Bcc field, when the Message is a
        resent) of the Message object won't be transmitted.  The Message
        object is then serialized using email.generator.BytesGenerator and
        sendmail is called to transmit the message.  If the sender or any of
        the recipient addresses contain non-ASCII and the server advertises the
        SMTPUTF8 capability, the policy is cloned with utf8 set to True for the
        serialization, and SMTPUTF8 and BODY=8BITMIME are asserted on the send.
        If the server does not support SMTPUTF8, an SMTPNotSupported error is
        raised.  Otherwise the generator is called without modifying the
        policy.

        """
        # 'Resent-Date' is a mandatory field if the Message is resent (RFC 2822
        # Section 3.6.6). In such a case, we use the 'Resent-*' fields.  However,
        # if there is more than one 'Resent-' block there's no way to
        # unambiguously determine which one is the most recent in all cases,
        # so rather than guess we raise a ValueError in that case.
        #
        # TODO implement heuristics to guess the correct Resent-* block with an
        # option allowing the user to enable the heuristics.  (It should be
        # possible to guess correctly almost all of the time.)

        self.ehlo_or_helo_if_needed()
        resent = msg.get_all('Resent-Date')
        if resent is None:
            header_prefix = ''
        elif len(resent) == 1:
            header_prefix = 'Resent-'
        else:
            raise ValueError("message has more than one 'Resent-' header block")
        if from_addr is None:
            # Prefer the sender field per RFC 2822:3.6.2.
            from_addr = (msg[header_prefix + 'Sender']
                           if (header_prefix + 'Sender') in msg
                           else msg[header_prefix + 'From'])
            from_addr = email.utils.getaddresses([from_addr])[0][1]
        if to_addrs is None:
            addr_fields = [f for f in (msg[header_prefix + 'To'],
                                       msg[header_prefix + 'Bcc'],
                                       msg[header_prefix + 'Cc'])
                           if f is not None]
            to_addrs = [a[1] for a in email.utils.getaddresses(addr_fields)]
        # Make a local copy so we can delete the bcc headers.
        msg_copy = copy.copy(msg)
        del msg_copy['Bcc']
        del msg_copy['Resent-Bcc']
        international = False
        try:
            ''.join([from_addr, *to_addrs]).encode('ascii')
        except UnicodeEncodeError:
            if not self.has_extn('smtputf8'):
                raise SMTPNotSupportedError(
                    "One or more source or delivery addresses require"
                    " internationalized email support, but the server"
                    " does not advertise the required SMTPUTF8 capability")
            international = True
        with io.BytesIO() as bytesmsg:
            if international:
                g = email.generator.BytesGenerator(
                    bytesmsg, policy=msg.policy.clone(utf8=True))
                mail_options = (*mail_options, 'SMTPUTF8', 'BODY=8BITMIME')
            else:
                g = email.generator.BytesGenerator(bytesmsg)
            g.flatten(msg_copy, linesep='\r\n')
            flatmsg = bytesmsg.getvalue()
        return self.sendmail(from_addr, to_addrs, flatmsg, mail_options,
                             rcpt_options)

    def close(self):
        """Close the connection to the SMTP server."""
        try:
            file = self.file
            self.file = None
            if file:
                file.close()
        finally:
            sock = self.sock
            self.sock = None
            if sock:
                sock.close()

    def quit(self):
        """Terminate the SMTP session."""
        res = self.docmd("quit")
        # A new EHLO is required after reconnecting with connect()
        self.ehlo_resp = self.helo_resp = None
        self.esmtp_features = {}
        self.does_esmtp = False
        self.close()
        return res

if _have_ssl:

    class SMTP_SSL(SMTP):
        """ This is a subclass derived from SMTP that connects over an SSL
        encrypted socket (to use this class you need a socket module that was
        compiled with SSL support). If host is not specified, '' (the local
        host) is used. If port is omitted, the standard SMTP-over-SSL port
        (465) is used.  local_hostname and source_address have the same meaning
        as they do in the SMTP class.  context also optional, can contain a
        SSLContext.

        """

        default_port = SMTP_SSL_PORT

        def __init__(self, host='', port=0, local_hostname=None,
                     *, timeout=socket._GLOBAL_DEFAULT_TIMEOUT,
                     source_address=None, context=None):
            if context is None:
                context = ssl._create_stdlib_context()
            self.context = context
            SMTP.__init__(self, host, port, local_hostname, timeout,
                          source_address)

        def _get_socket(self, host, port, timeout):
            if self.debuglevel > 0:
                self._print_debug('connect:', (host, port))
            new_socket = super()._get_socket(host, port, timeout)
            new_socket = self.context.wrap_socket(new_socket,
                                                  server_hostname=self._host)
            return new_socket

    __all__.append("SMTP_SSL")

#
# LMTP extension
#
LMTP_PORT = 2003

class LMTP(SMTP):
    """LMTP - Local Mail Transfer Protocol

    The LMTP protocol, which is very similar to ESMTP, is heavily based
    on the standard SMTP client. It's common to use Unix sockets for
    LMTP, so our connect() method must support that as well as a regular
    host:port server.  local_hostname and source_address have the same
    meaning as they do in the SMTP class.  To specify a Unix socket,
    you must use an absolute path as the host, starting with a '/'.

    Authentication is supported, using the regular SMTP mechanism. When
    using a Unix socket, LMTP generally don't support or require any
    authentication, but your mileage might vary."""

    ehlo_msg = "lhlo"

    def __init__(self, host='', port=LMTP_PORT, local_hostname=None,
                 source_address=None, timeout=socket._GLOBAL_DEFAULT_TIMEOUT):
        """Initialize a new instance."""
        super().__init__(host, port, local_hostname=local_hostname,
                         source_address=source_address, timeout=timeout)

    def connect(self, host='localhost', port=0, source_address=None):
        """Connect to the LMTP daemon, on either a Unix or a TCP socket."""
        if host[0] != '/':
            return super().connect(host, port, source_address=source_address)

        if self.timeout is not None and not self.timeout:
            raise ValueError('Non-blocking socket (timeout=0) is not supported')

        # Handle Unix-domain sockets.
        try:
            self.sock = socket.socket(socket.AF_UNIX, socket.SOCK_STREAM)
            if self.timeout is not socket._GLOBAL_DEFAULT_TIMEOUT:
                self.sock.settimeout(self.timeout)
            self.file = None
            self.sock.connect(host)
        except OSError:
            if self.debuglevel > 0:
                self._print_debug('connect fail:', host)
            if self.sock:
                self.sock.close()
            self.sock = None
            raise
        (code, msg) = self.getreply()
        if self.debuglevel > 0:
            self._print_debug('connect:', msg)
        return (code, msg)


# Test the sendmail method, which tests most of the others.
# Note: This always sends to localhost.
if __name__ == '__main__':
    def prompt(prompt):
        sys.stdout.write(prompt + ": ")
        sys.stdout.flush()
        return sys.stdin.readline().strip()

    fromaddr = prompt("From")
    toaddrs = prompt("To").split(',')
    print("Enter message, end with ^D:")
    msg = ''
    while line := sys.stdin.readline():
        msg = msg + line
    print("Message length is %d" % len(msg))

    server = SMTP('localhost')
    server.set_debuglevel(1)
    server.sendmail(fromaddr, toaddrs, msg)
    server.quit()
```
